# Text dialogue analysis Based ChatGPT for Primary Screening of Mild Cognitive Impairment

**DOI:** 10.1101/2023.06.27.23291884

**Authors:** Changyu Wang, Siru Liu, Aiqing Li, Jialin Liu

**Affiliations:** Department of Medical Informatics, West China Medical School, Sichuan University, Chengdu, China; West China College of Stomatology, Sichuan University, Chengdu, China; Department of Biomedical Informatics, Vanderbilt University Medical Center, Nashville, TN, USA; Department of Neurology, West China Hospital, Sichuan University; Information Center, West China Hospital, Sichuan University, Chengdu, China; Department of Otolaryngology-Head and Neck Surgery, West China Hospital, Sichuan University, Chengdu, China

## Abstract

**Background:** AI models tailored to diagnose cognitive impairment have shown excellent results. However, it is unclear whether large linguistic models can rival specialized models by text alone.

**Objectives:** We would explore the effectiveness of ChatGPT for primary screening of mild cognitive impairment (MCI) and standardize the design steps and components of the prompt.

**Methods:** We obtained 174 participants from the DementiaBank screening and classified 70% of them into the training set and 30% into the test set. Three dimensions of variables were incorporated, including: vocabulary, syntax and grammar, and semantics. These variables were generated from published studies and statistical analyses. We used R 4.3.0. for the analysis of variables and diagnostic indicators.

**Results:** The final variables included by published studies included: word frequency and word ratio, phrase frequency and phrase ratio, lexical complexity, syntactic complexity, grammatical components, semantic density, and semantic coherence; variables included in the analysis included: tip-of-the-tongue phenomenon (P < 0.001), difficulty with complex ideas (P < 0.001), and memory issues (P < 0.001). The final GPT4 model achieved the sensitivity (SEN) of 0.8636, specificity (SPE) of 0.9487 and area under the curve (AUC) of 0.9062 on the training set; on the test set, the SEN, SPE and AUC reached 0.7727, 0.8333 and 0.8030, respectively. The prompt consisted of five main parts, including character setting, scoring system setting, indicator setting, output setting, and explanatory information setting.

**Conclusion:** ChatGPT was effective in primary screening of participants with possible MCI. Improved standardization of prompts by professional clinicians would also improve the performance of the model. It is important to note that ChatGPT is not a substitute for a clinician making a diagnosis.

## Supplementary material for "Text dialogue analysis Based ChatGPT for Primary Screening of Mild Cognitive Impairment": Data(GPT4_vs_GPT3.5_model1-5): 2.txt

```
Cookie Theft Picture Description
Recall 1: George and Melanie: Just after Thanksgiving George Miller moved in with his son's family. His granddaughter, Melanie, enjoyed listening to the wonderful stories about his childhood in the city. She asked if they could visit the house where he had lived as a child. One Friday, George and Melanie set off on their trip. The streets were crowded and George held Melanie's hand tightly. The little girl was frightened of the noisy streets and, although she did not tell her grandfather, she was pleased to return to the country.
Recall 2: Uncle Bill and Johnny: Bill returned to the USA on 4 July. As with other relatives, his nephew Johnny welcomed him back very much. They used to spend happy times in the summer, like camping and fishing.
Sentence Construction task

PARTICIPANT:	okay a child falling off a stool in the attempt to reach the cookie jar which it looks like he's …uh knocked the lid off .  
PARTICIPANT:	and …uh maybe he's gonna drop the … the cookie . 
PARTICIPANT:	and his girlfriend is standing there beckoning him or reaching for the cookie that he's sposta give her . 
PARTICIPANT:	and the mother is not paying any attention to the kids . 
PARTICIPANT:	she's looking out the window and …uh dryin(g) the dishes . 
PARTICIPANT:	at the same time she has let the sink …uh run over and the water is cascading …uh down on the floor and onto her feet . 
PARTICIPANT:	the curtains are waving and the window is open . 
PARTICIPANT:	and the yard looks like it's …uh manicured . 
PARTICIPANT:	and …uh other than the … the stool and the cabinets and the dishes that's all I can see . 

"
8:45
"
INVESTIGATOR:	can you tell me anything you recall from it ? 
PARTICIPANT:	well  uncle Bill had returned on July the fourth . 
PARTICIPANT:	and …uh he met his young …uh nephew Bill who was so happy to see him because of their friendship …uh when he was young . 
PARTICIPANT:	and what he especially remembered was …uh their fishing trips . 
"
14:50
"
INVESTIGATOR:	that story ? 
PARTICIPANT:	which story was that ?  
INVESTIGATOR:	the most recent one you heard . 
PARTICIPANT:	no  I can't think of it .  
INVESTIGATOR:	can you recall who the story was about ? 
PARTICIPANT:	hmhunh .  
INVESTIGATOR:	or what time of year it was when Bill returned to the states ? 
PARTICIPANT:	oh  yeah  Bill repauhtired ( retired ) to the States in the …uh spring . 
PARTICIPANT:	and he met …uh his …uh friend Bill who was glad to see him back because they had been fishing buddies . 

INVESTIGATOR:	pencil . 
PARTICIPANT:	pencil and paper are used for writing . 
INVESTIGATOR:	tree . 
PARTICIPANT:	trees grew high in the middle . 
INVESTIGATOR:	now I'm going to give you two words and ask that you use both of them in a sentence . 
INVESTIGATOR:	child hospital . 
PARTICIPANT:	I took the child to the hospital . 
INVESTIGATOR:	cold , winter . 
PARTICIPANT:	this has been a cold win(t)er . 
INVESTIGATOR:	xxx give you three words xxx sentence . 
INVESTIGATOR:	chair , doctor , sit . 
PARTICIPANT:	the doctor asked me to sit in the chair . 
INVESTIGATOR:	bureau , open , drawer . 
PARTICIPANT:	there was an open drawer in that bur(eau) . 
```
