## Supplementary material for "Text dialogue analysis Based ChatGPT for Primary Screening of Mild Cognitive Impairment": Data(GPT4_vs_GPT3.5_model1-5): 4.txt

```
Cookie Theft Picture Description
Recall 1: George and Melanie: Just after Thanksgiving George Miller moved in with his son's family. His granddaughter, Melanie, enjoyed listening to the wonderful stories about his childhood in the city. She asked if they could visit the house where he had lived as a child. One Friday, George and Melanie set off on their trip. The streets were crowded and George held Melanie's hand tightly. The little girl was frightened of the noisy streets and, although she did not tell her grandfather, she was pleased to return to the country.
Recall 2: Uncle Bill and Johnny: Bill returned to the USA on 4 July. As with other relatives, his nephew Johnny welcomed him back very much. They used to spend happy times in the summer, like camping and fishing.
Sentence Construction task

INVESTIGATOR:	let me show you a picture . 
INVESTIGATOR:	and the picture has a_lot_of action going on in it . 
INVESTIGATOR:	what I want you to do is look at the picture . 
INVESTIGATOR:	just tell me anything you see going on . 
PARTICIPANT:	well  the boy's in the cookie jar . 
PARTICIPANT:	his stool is gonna fall down . 
PARTICIPANT:	it's on two legs . 
PARTICIPANT:	the sister wants him to hand her a cookie . 
PARTICIPANT:	the mother is drying a dish . 
PARTICIPANT:	the water is overflowing . 
PARTICIPANT:	yeah  I think that's the activity .  
PARTICIPANT:	isn't that right ?  
INVESTIGATOR:	okay . 

"
9:12
"
INVESTIGATOR:	recall from that story ? 
PARTICIPANT:	… no  I didn't xxx .  
INVESTIGATOR:	can you recall who the story was about ? 
PARTICIPANT:	no .  
INVESTIGATOR:	and what time of year it was when it took place ? 
PARTICIPANT:	no .  
INVESTIGATOR:	the story was about uncle Bill . 
INVESTIGATOR:	can you recall how long he'd been away ? 
PARTICIPANT:	a year . 
INVESTIGATOR:	and who was waiting for him when he returned ? 
PARTICIPANT:	the nephew . 
INVESTIGATOR:	and what did the nephew remember  that he and Bill had done together ? 
PARTICIPANT:	played games . 

INVESTIGATOR:	pencil . 
PARTICIPANT:	I write with a pencil . 
INVESTIGATOR:	tree . 
PARTICIPANT:	the tree has some leaves . 
INVESTIGATOR:	now I'm gonna to give you two words . 
INVESTIGATOR:	I want you to use them both for me in a sentence . 
INVESTIGATOR:	child , hospital . 
PARTICIPANT:	my child was born in the hospital . 
INVESTIGATOR:	cold , winter . 
PARTICIPANT:	we had a very cold winter . 
INVESTIGATOR:	now  I'm gonna give you three words . 
INVESTIGATOR:	I'm gonna ask you to use them all for me in sentence . 
INVESTIGATOR:	chair , doctor , sit . 
PARTICIPANT:	the nurse told me to sit in her chair until the doctor was ready . 
INVESTIGATOR:	bureau , open , drawer . 
PARTICIPANT:	close the bureau door that is open . 
```
