## Supplementary material for "Text dialogue analysis Based ChatGPT for Primary Screening of Mild Cognitive Impairment": Data(GPT4_vs_GPT3.5_model1-5): 5.txt

```
Cookie Theft Picture Description
Recall 1: George and Melanie: Just after Thanksgiving George Miller moved in with his son's family. His granddaughter, Melanie, enjoyed listening to the wonderful stories about his childhood in the city. She asked if they could visit the house where he had lived as a child. One Friday, George and Melanie set off on their trip. The streets were crowded and George held Melanie's hand tightly. The little girl was frightened of the noisy streets and, although she did not tell her grandfather, she was pleased to return to the country.
Recall 2: Uncle Bill and Johnny: Bill returned to the USA on 4 July. As with other relatives, his nephew Johnny welcomed him back very much. They used to spend happy times in the summer, like camping and fishing.
Sentence Construction task

INVESTIGATOR:	you see going on in that picture . 
PARTICIPANT:	that … the little girl is …  the … gonna … gonna have … …uh is …uh waiting for the boy to get her a cookie . 
PARTICIPANT:	and … and she's …uh pointing “shush don't make a noise” because the mother might see them . 
PARTICIPANT:	and the little boy has …uh …uh a cookie in his hand . 
PARTICIPANT:	and he's ready to … he gonna get another one out_of the …cook …t …cook …j …uh cookie jar but his …t stool has gone over .  
PARTICIPANT:	it's starting to go over . 
PARTICIPANT:	and the mother is washing …uh dishes . 
PARTICIPANT:	and …uh the … but … and water is . 
PARTICIPANT:	I_mean …s …uh drying dishes . 
PARTICIPANT:	and …uh the water … …uh …uh she's listening with the little girls and so the water's running onto … down onto … onto the floor . 
PARTICIPANT:	let me see about there anything happening outside .   
PARTICIPANT:	no .  
PARTICIPANT:	the wind might be blowing beside but I don't think anybody ... 
PARTICIPANT:	if it is it's … you could hardly tasty .  
INVESTIGATOR:	is that it ? 
PARTICIPANT:	okay .  
INVESTIGATOR:	okay . 

"
9:30
"
INVESTIGATOR:	okay  tell me everything you remember . 
PARTICIPANT:	…b uncle Bill was just coming . 
PARTICIPANT:	and that the … …m the family were all together to …meeti meeting him . 
PARTICIPANT:	and then he … he had …th the … the …n …n nephew whose name was John . 
PARTICIPANT:	and they … …h he … he was a very small …per one …w when he left . 
PARTICIPANT:	but he remembers …uh going trout fishing . 
PARTICIPANT:	and … and it was in the …f fall when the fishing was good . 
INVESTIGATOR:	okay . 
INVESTIGATOR:	anything else ? 
PARTICIPANT:	and …s . 
PARTICIPANT:	oh … oh . 
PARTICIPANT:	it was at fourth of July . 
PARTICIPANT:	and then something about September xxx . 
INVESTIGATOR:	okay . 
INVESTIGATOR:	okay . 

INVESTIGATOR:	that's fun . 
INVESTIGATOR:	use the word pencil in a brief simple sentence . 
PARTICIPANT:	I write with a pencil . 
INVESTIGATOR:	tree . 
PARTICIPANT:	…uh the tree is in bloom . 
INVESTIGATOR:	okay  now I'm gonna give you two words . 
INVESTIGATOR:	I'd like you to use both of the words in the same sentence . 
INVESTIGATOR:	child and hospital . 
PARTICIPANT:	the child went to the hospital . 
INVESTIGATOR:	cold and winter . 
PARTICIPANT:	it is cold in the winter . 
INVESTIGATOR:	okay  now I'm gonna give you three words . 
INVESTIGATOR:	I'd like you to use all three words in the same sentence . 
INVESTIGATOR:	chair , doctor and sit. 
PARTICIPANT:	the doctor sits in a chair . 
INVESTIGATOR:	bureau , open and drawer . 
PARTICIPANT:	open the drawer up in the bureau . 
```
