## Supplementary material for "Text dialogue analysis Based ChatGPT for Primary Screening of Mild Cognitive Impairment": Data(GPT4_vs_GPT3.5_model1-5): 9.txt

```
Cookie Theft Picture Description
Recall 1: George and Melanie: Just after Thanksgiving George Miller moved in with his son's family. His granddaughter, Melanie, enjoyed listening to the wonderful stories about his childhood in the city. She asked if they could visit the house where he had lived as a child. One Friday, George and Melanie set off on their trip. The streets were crowded and George held Melanie's hand tightly. The little girl was frightened of the noisy streets and, although she did not tell her grandfather, she was pleased to return to the country.
Recall 2: Uncle Bill and Johnny: Bill returned to the USA on 4 July. As with other relatives, his nephew Johnny welcomed him back very much. They used to spend happy times in the summer, like camping and fishing.
Sentence Construction task

PARTICIPANT:	little girl is reaching up for some cookies . 
PARTICIPANT:	and it appears that she may be telling her brother to be quiet . 
PARTICIPANT:	they may be …uh taking them while the mother is abstracted ( distracted ) there at the window . 
PARTICIPANT:	yeah  she is abstracted ( distracted ) . 
PARTICIPANT:	she doesn't even know the sink …s is overflowing . 
PARTICIPANT:	the boy getting the cookies from the cookie jar in his haste has  tipped over the lid of the cookie jar and also has caused the stool to slip over backwards so that he will very shortly be on the ground … on the floor rather . 
PARTICIPANT:	and …uh the mother's still daydreaming . 
PARTICIPANT:	and the sink's still overflowing . 
PARTICIPANT:	and she's looking out at the garden and a tree . 
PARTICIPANT:	and she has a towel in her hand . 
PARTICIPANT:	and she still has a …s no … she's probably dried a few dishes . 
PARTICIPANT:	well that's about it for me .  
INVESTIGATOR:	okay good . 

"
0:12
"
PARTICIPANT:	for Thanksgiving  George Miller  went to visit a married or … a relative . 
PARTICIPANT:	maybe his son was married and …uh had a daughter . 
PARTICIPANT:	so  it's a granddaughter of George . 
PARTICIPANT:	and  they  went for a walk along the street . 
PARTICIPANT:	and  the little girl was  impressed with some aspect of that walk . 
PARTICIPANT:	but I don't remember what it was .  
PARTICIPANT:	and …uh  then I fogged out .  
INVESTIGATOR:	okay  that's fine . 
INVESTIGATOR:	can you think of anything else ? 
PARTICIPANT:	in that story ?  
INVESTIGATOR:	mhm . 
INVESTIGATOR:	anything else ? 
INVESTIGATOR:	last minute things . 
PARTICIPANT:	…hm I'm afraid not .  
INVESTIGATOR:	okay  that's fine . 
"
10:40
"
INVESTIGATOR:	I'm going to leave the tape recorder on . 
INVESTIGATOR:	and I'm going to ask you to think back to a little while ago . 
INVESTIGATOR:	I told you a short story . 
INVESTIGATOR:	after I was through reading the story to you I turned the tape recorder on and asked you to remember as much of the story as you could . 
PARTICIPANT:	mhm .  
INVESTIGATOR:	I'd like you to do that again now can you think of as much of the story as you can think of . 
INVESTIGATOR:	anything at all you can think of from that story that I read to you . 
PARTICIPANT:	yes .  
PARTICIPANT:	you want me to start ?  
INVESTIGATOR:	mhm . 
PARTICIPANT:	…uh a man by the name of George Miller  sometime after Thanksgiving  paid a visit to I think his … probably his married son's house . 
PARTICIPANT:	and there he met his …gr granddaughter . 
PARTICIPANT:	and they took a stroll hand in hand  along … around the neighborhood . 
INVESTIGATOR:	anything else ? 
PARTICIPANT:	I don't think so .  
INVESTIGATOR:	okay . 
INVESTIGATOR:	I tell you what I'm going to do . 
INVESTIGATOR:	I'm going to ask you some questions about the story . 
INVESTIGATOR:	just try to answer them as best you can . 
INVESTIGATOR:	can you tell me who the story was about ? 
INVESTIGATOR:	who was the story about ? 
PARTICIPANT:	it was about George Miller and his …uh granddaughter . 
INVESTIGATOR:	what were George's stories about ? 
PARTICIPANT:	oh well  I think they were about his  boyhood . 
INVESTIGATOR:	what did Melanie ask George to do ? 
PARTICIPANT:	take her for a walk . 
INVESTIGATOR:	why did George hold Melanie's hand tightly ? 
PARTICIPANT:	she may have been …uh afraid of something . 
INVESTIGATOR:	why did Melanie dislike the city ? 
INVESTIGATOR:	she didn't like the city . 
INVESTIGATOR:	can you tell me why ? 
PARTICIPANT:	oh  too noisy and too crowded . 
INVESTIGATOR:	okay . 

INVESTIGATOR:	okay . 
INVESTIGATOR:	how_(a)bout pencil ? 
PARTICIPANT:	the pencil …  the pencil is beside another pencil . 
INVESTIGATOR:	tree . 
PARTICIPANT:	tree grows in my lawn . 
INVESTIGATOR:	now I'm gonna give you two words . 
INVESTIGATOR:	don't worry about the order that I give them to you in . 
INVESTIGATOR:	just give me a short simple sentence using those words . 
PARTICIPANT:	mhm .  
INVESTIGATOR:	child , hospital . 
PARTICIPANT:	child is in the hospital . 
INVESTIGATOR:	cold winter . 
PARTICIPANT:	…uh I get cold in the winter . 
INVESTIGATOR:	now I'm going to give you three words . 
INVESTIGATOR:	again don't worry about the order that I give them to you in . 
INVESTIGATOR:	just use all three of them in one short simple sentence . 
PARTICIPANT:	mhm .  
INVESTIGATOR:	chair , doctor , sit . 
PARTICIPANT:	doctor sits in a chair . 
INVESTIGATOR:	bureau , open , drawer . 
PARTICIPANT:	…uh they … the bureau drawer is open . 
INVESTIGATOR:	good . 
```
