## Supplementary material for "Text dialogue analysis Based ChatGPT for Primary Screening of Mild Cognitive Impairment": Data(GPT4_vs_GPT3.5_model1-5): 16.txt

```
Cookie Theft Picture Description
Recall 1: George and Melanie: Just after Thanksgiving George Miller moved in with his son's family. His granddaughter, Melanie, enjoyed listening to the wonderful stories about his childhood in the city. She asked if they could visit the house where he had lived as a child. One Friday, George and Melanie set off on their trip. The streets were crowded and George held Melanie's hand tightly. The little girl was frightened of the noisy streets and, although she did not tell her grandfather, she was pleased to return to the country.
Recall 2: Uncle Bill and Johnny: Bill returned to the USA on 4 July. As with other relatives, his nephew Johnny welcomed him back very much. They used to spend happy times in the summer, like camping and fishing.
Sentence Construction task

PARTICIPANT:	I see a little boy climbed up on a stool that is reaching for a cookie out_of the cookie jar . 
PARTICIPANT:	…uh the stool is about to fall . 
PARTICIPANT:	his sister is telling him to be very quiet . 
PARTICIPANT:	 and also at the same time she is reaching for the cookie that he has in his hand . 
PARTICIPANT:	…uh  the …uh mother is apparently washing or drying the dishes . 
PARTICIPANT:	and …uh she has neglected to …uh shut the water off . 
PARTICIPANT:	and the sink is …over overflowing . 
PARTICIPANT:	 …uh … I think that's all I see going on .  
INVESTIGATOR:	okay . 

"
10:00
"
PARTICIPANT:	…uh it's a story about …uh a person by the name of uncle Bill returning to the States . 
PARTICIPANT:	…uh it happened on the fourth of July . 
PARTICIPANT:	and …uh …uh his nephew Johnny was really looking forward to his return . 
PARTICIPANT:	as were all the other relatives . 
PARTICIPANT:	because Johnny remembered what … how many good times they had had before uncle Bill had left . 
PARTICIPANT:	…uh some of them were …uh …uh camping and trap fishing which they enjoyed a great deal . 
INVESTIGATOR:	okay . 
"
20:00
"
INVESTIGATOR:	would you remember anything about that story ? 
PARTICIPANT:	…uh yes  it was a &=clears:throat story about …um uncle Bill coming from another country . 
INVESTIGATOR:	mhm . 
PARTICIPANT:	…uh to …  coming home actually on the fourth of July . 
PARTICIPANT:	and his relatives &=clears:throat and nephew Johnny was really looking forward to his arrival . 
INVESTIGATOR:	carry on . 
INVESTIGATOR:	it is okay . 
PARTICIPANT:	and …um …uh they … …uh …uh the reason this … …uh they were all looking forward to his arrival but especially his nephew Johnny . 
PARTICIPANT:	because Johnny remembered that … …uh before he had left all the good times they had had together …uh doing various different activities . 
INVESTIGATOR:	www carry on . 
PARTICIPANT:	okay .  
PARTICIPANT:	doing various activities they had enjoyed …tog so much together . 
PARTICIPANT:	and had such a good time including trap fishing . 
INVESTIGATOR:	mhm  okay . 
PARTICIPANT:	I think that's all I remember but ...  
INVESTIGATOR:	let me see if we have got ... 
INVESTIGATOR:	okay  the …um the weekend that Johnny remembered when they could go … when they went …um fishing together ... 
INVESTIGATOR:	you remember what time of year that was ? 
PARTICIPANT:	… I'm gonna say summer . 
INVESTIGATOR:	okay . 
PARTICIPANT:	I'm afraid I .  
INVESTIGATOR:	okay  hafta go . 
PARTICIPANT:	okay  …uh …uh it's a storage ( story ) … story about … about a man named George Miller who moved in with his son's family …um at Thanksgiving time or shortly thereafter . 
PARTICIPANT:	and …um …um the member of the family …uh his granddaughter by the name of Melanie …uh really enjoyed his company and enjoyed listening to stories that he would tell of his boyhood life in the city . 
PARTICIPANT:	…uh especially …uh stories about where he lived and the house he lived in . 
PARTICIPANT:	and she asked if some day they could go and see the house that he had grown up in . 
PARTICIPANT:	so  one day he took her to the city . 
PARTICIPANT:	and she was very excited about going . 
PARTICIPANT:	but the streets were so crowded . 
PARTICIPANT:	and …uh she became very nervous about … …uh and uncomfortable …uh with all the people …uh in the streets . 
PARTICIPANT:	and …uh she was quite happy when it became time to return home . 

INVESTIGATOR:	pencil . 
PARTICIPANT:	…uh you are holding your pencil . 
INVESTIGATOR:	tree . 
PARTICIPANT:	you don't look strong enough to climb that tree . 
INVESTIGATOR:	now I'm gonna give you two words . 
INVESTIGATOR:	and I want you to use both words in one brief simple sentence . 
INVESTIGATOR:	and you don't needta worry about the order . 
INVESTIGATOR:	child , hospital . 
PARTICIPANT:	the child was very sick and taken to the hospital . 
INVESTIGATOR:	cold , winter . 
PARTICIPANT:	I'm afraid the winter will be very cold this year . 
INVESTIGATOR:	okay . 
INVESTIGATOR:	now three words . 
INVESTIGATOR:	and again one brief simple sentence . 
INVESTIGATOR:	and you don't needta worry about the order which they are used . 
INVESTIGATOR:	chair , doctor , sit . 
PARTICIPANT:	the doctor  was accused of false practice … malpractice … and they asked him to sit in the electric chair . 
INVESTIGATOR:	 . 
INVESTIGATOR:	okay . 
INVESTIGATOR:	bureau , open , drawer . 
PARTICIPANT:	someone left the drawer open in the bureau . 
INVESTIGATOR:	okey_dokey . 
```
