## Supplementary material for "Text dialogue analysis Based ChatGPT for Primary Screening of Mild Cognitive Impairment": Data(GPT4_vs_GPT3.5_model1-5): 25.txt

```
Cookie Theft Picture Description
Recall 1: George and Melanie: Just after Thanksgiving George Miller moved in with his son's family. His granddaughter, Melanie, enjoyed listening to the wonderful stories about his childhood in the city. She asked if they could visit the house where he had lived as a child. One Friday, George and Melanie set off on their trip. The streets were crowded and George held Melanie's hand tightly. The little girl was frightened of the noisy streets and, although she did not tell her grandfather, she was pleased to return to the country.
Recall 2: Uncle Bill and Johnny: Bill returned to the USA on 4 July. As with other relatives, his nephew Johnny welcomed him back very much. They used to spend happy times in the summer, like camping and fishing.
Sentence Construction task

INVESTIGATOR:	okay you can begin . 
PARTICIPANT:	okay we see …um first of all …uh the sink is overflowing . 
PARTICIPANT:	water cascading down the …uh kitchen cabinet onto the floor .  
PARTICIPANT:	…uh the lady in the picture is drying a dish . 
PARTICIPANT:	…uh there is a young man on a stool . 
PARTICIPANT:	an(d) he's … the stool is being tipped over . 
PARTICIPANT:	he's reaching for a cookie jar . 
PARTICIPANT:	…uh the lid is off the jar an(d) it looks like he's going to try to hand a cookie down to his little sister . 
PARTICIPANT:	and …uh looks like he might make it before he hits the floor . 
INVESTIGATOR:	anything else ? 
PARTICIPANT:	I don't think so .  
INVESTIGATOR:	okay good . 

"
12:05
"
INVESTIGATOR:	remember about it ? 
PARTICIPANT:	okay .  
PARTICIPANT:	…uh  George took his granddaughter  to visit the  area that he had grown up as a child . 
PARTICIPANT:	and …uh she was frightened because …uh the streets were very crowded . 
PARTICIPANT:	he held her by the hand . 
PARTICIPANT:	and …uh she was happy to get back home again . 
INVESTIGATOR:	okay  good . 
INVESTIGATOR:	thank_you . 
"
14:55
"
PARTICIPANT:	do I hafta remember their names ?  
INVESTIGATOR:	if you can . 
INVESTIGATOR:	if you can't that's okay . 
PARTICIPANT:	the grandfather took his granddaughter Melanie …uh to visit the section of town that he had grown up when he was a child . 
PARTICIPANT:	and …uh he took the little girl down , held her by the hand because it was very very busy and …uh very crowded . 
PARTICIPANT:	and …uh they visited the area that he grew up . 
PARTICIPANT:	but Melody was ver(y) … Melanie was very happy when she got home . 
PARTICIPANT:	very happy to be home . 
INVESTIGATOR:	okay  good . 

INVESTIGATOR:	isn't it hard ? 
PARTICIPANT:	okay .  
PARTICIPANT:	are we being taped ?  
INVESTIGATOR:	mhm . 
PARTICIPANT:	pencil .  
PARTICIPANT:	…um I dropped my pencil  on the floor . 
INVESTIGATOR:	okay  tree . 
PARTICIPANT:	I can count from one to tree  .  
PARTICIPANT:	the tree had green leaves . 
INVESTIGATOR:	okay . 
PARTICIPANT:	sorry (a)bout that .  
INVESTIGATOR:	that's okay . 
INVESTIGATOR:	that's more time for you . 
INVESTIGATOR:	 I'll make you stay longer . 
INVESTIGATOR:	remember that drawing ? 
PARTICIPANT:	…  
INVESTIGATOR:	you're going to get it again now just for that . 
PARTICIPANT:	oh_no !  
INVESTIGATOR:	okay  now I only have two words . 
INVESTIGATOR:	don't worry about the order . 
INVESTIGATOR:	just use them in a sentence . 
PARTICIPANT:	okay .  
INVESTIGATOR:	okay . 
INVESTIGATOR:	the first two are child , hospital . 
PARTICIPANT:	the child is in the hospital ? 
INVESTIGATOR:	good . 
INVESTIGATOR:	cold , winter . 
PARTICIPANT:	last winter  was not a cold winter . 
INVESTIGATOR:	okay . 
INVESTIGATOR:	now I have three words for you . 
INVESTIGATOR:	again don't worry about the order . 
INVESTIGATOR:	just make a sentence out_of them . 
INVESTIGATOR:	okay . 
INVESTIGATOR:	chair , doctor , sit . 
PARTICIPANT:	the doctor asked me to sit  on the chair . 
INVESTIGATOR:	okay  bureau , open , drawer . 
PARTICIPANT:	…the burglar saw the open drawer on the bureau . 
PARTICIPANT:	kind_of a long one and I couldn't shorten it .  
INVESTIGATOR:	okay . 
PARTICIPANT:	I couldn't think of a way to shorten it .  
INVESTIGATOR:	that's fine . 
```
