## Supplementary material for "Text dialogue analysis Based ChatGPT for Primary Screening of Mild Cognitive Impairment": Data(GPT4_vs_GPT3.5_model1-5): 29.txt

```
Cookie Theft Picture Description
Recall 1: George and Melanie: Just after Thanksgiving George Miller moved in with his son's family. His granddaughter, Melanie, enjoyed listening to the wonderful stories about his childhood in the city. She asked if they could visit the house where he had lived as a child. One Friday, George and Melanie set off on their trip. The streets were crowded and George held Melanie's hand tightly. The little girl was frightened of the noisy streets and, although she did not tell her grandfather, she was pleased to return to the country.
Recall 2: Uncle Bill and Johnny: Bill returned to the USA on 4 July. As with other relatives, his nephew Johnny welcomed him back very much. They used to spend happy times in the summer, like camping and fishing.
Sentence Construction task

INVESTIGATOR:	okay there you go . 
INVESTIGATOR:	there's the picture . 
PARTICIPANT:	is it alright to say mother and ¡­s son and daughter ?  
INVESTIGATOR:	mhm . 
PARTICIPANT:	mother is wiping dishes but she's overflowing the sink bowl . 
PARTICIPANT:	water is running on the floor . 
PARTICIPANT:	outside I can't tell if it's a cloudy day or a great day but you can see some shrubbery and ¡­ and bushes . 
PARTICIPANT:	and the son ¡­ and the tilting stool is about to fall . 
PARTICIPANT:	taking cookies for he and his sister out_of the cookie jar .  
PARTICIPANT:	so somebody's ¡­gon gonna ¡­s have some cleanup work to do . 
PARTICIPANT:	and the daughter is ( of ) course reaching her left arm and hand and elbow up to get ¡­ receive a cookie .
PARTICIPANT:	but he's gonna go crashing on down the floor where the water is going, the suds water .  
PARTICIPANT:	I do the dishes sometimes at home .  
PARTICIPANT:	but with the dishwasher it's just pots and pans .  
INVESTIGATOR:	mhm . 
PARTICIPANT:	fry pans, do our eggs in the morning .   
INVESTIGATOR:	mhm . 
PARTICIPANT:	I use rubber gloves (be)cause my ¡­ skin cracks around my nails .  
INVESTIGATOR:	mhm . 
PARTICIPANT:	and I put bandaids and petroleum jelly Vaseline on them . 
INVESTIGATOR:	that's good . 
INVESTIGATOR:	good . 
PARTICIPANT:	mhm .  
INVESTIGATOR:	okay anything else you wanna say about the picture ? 
PARTICIPANT:	the drapes are alright . 
PARTICIPANT:	I don't see anything else xxx .  
INVESTIGATOR:	okay . 

"
1:58
"
INVESTIGATOR:	tell me any of the details you can remember from the story okay ? 
PARTICIPANT:	oh_boy  .  
PARTICIPANT:	well anyway George and Mary ¡­
PARTICIPANT:	read it again  .  
INVESTIGATOR:	sorry that's against the rules  . 
PARTICIPANT:	anyway they were going down the street I think you said . 
PARTICIPANT:	and ¡­uh George held Mary's  hand tightly . 
PARTICIPANT:	Melanie  rather . 
PARTICIPANT:	and ¡­uh  then Melanie ¡­uh ¡­ 
PARTICIPANT:	something about her grandfather that she didn't tell whatever it was xxx . 
PARTICIPANT:	that's all I remember .  
INVESTIGATOR:	okay that's fine . 
PARTICIPANT:	xxx . 
"
4:31
" 
INVESTIGATOR:	okay .
PARTICIPANT:	was it her brother or whatever  ?
INVESTIGATOR:	can you think of anything else ?
PARTICIPANT:	what about ? 
PARTICIPANT:	oh . 
INVESTIGATOR:	anything else that happened in the story ?
PARTICIPANT:	sure . 
PARTICIPANT:	¡­uh they were ...
PARTICIPANT:	something about her ¡­ she didn't tell her grandfather something .
PARTICIPANT:	and ¡­uh  ¡­uh they walked down the street to xxx  a coat or something .
INVESTIGATOR:	mhm .
PARTICIPANT:	¡­uh  that's all .
INVESTIGATOR:	okay how_about if I ask you a couple questions ?
INVESTIGATOR:	who is the story about ?
INVESTIGATOR:	do you remember the names of the two people ?
PARTICIPANT:	Melanie .
INVESTIGATOR:	uhhuh and one more .
PARTICIPANT:	¡­uh I don't remember what his name was . 
INVESTIGATOR:	okay it was George .
INVESTIGATOR:	what time of year did George move in with his son's family ?
INVESTIGATOR:	do you remember that ?
PARTICIPANT:	no . 
INVESTIGATOR:	okay that's fine .
INVESTIGATOR:	what were George's stories about ?
INVESTIGATOR:	he told some ¡­ some of those stories to Melanie xxx story .
INVESTIGATOR:	can you tell me what they were about ?
INVESTIGATOR:	do you remember ?
PARTICIPANT:	no . 
INVESTIGATOR:	okay they were about his childhood in the city .
PARTICIPANT:	about what ? 
INVESTIGATOR:	childhood in the city .
INVESTIGATOR:	okay and what did Melanie ask George to do ?
PARTICIPANT:	I don't know . 
INVESTIGATOR:	okay she asked if they could visit the house where he lived as a child .
INVESTIGATOR:	okay and why did George hold Melanie's hand tightly ?
INVESTIGATOR:	you knew that .
INVESTIGATOR:	why ¡­ that he held her hand tightly .
INVESTIGATOR:	do you know why ?
PARTICIPANT:	no . 
INVESTIGATOR:	because they were crossing the street .
PARTICIPANT:	oh  . 
INVESTIGATOR:	why did Melanie not like the city ?
PARTICIPANT:	hmhunh . 
INVESTIGATOR:	okay because the streets were crowded .
INVESTIGATOR:	that's good though .
"
31:27
"
INVESTIGATOR:	okay here's the first word . 
INVESTIGATOR:	pencil . 
PARTICIPANT:	pencil is on the desk . 
INVESTIGATOR:	okay tree . 
PARTICIPANT:	the tree is in the front and back yard . 
PARTICIPANT:	two trees .  
INVESTIGATOR:	okay . 
INVESTIGATOR:	okay now I'm gonna give you two words . 
INVESTIGATOR:	I don't want you to worry about the order I give them to you . 
INVESTIGATOR:	just use both of them in a sentence . 
INVESTIGATOR:	here's the first two . 
INVESTIGATOR:	child , hospital . 
PARTICIPANT:	our child was taken to our hospital . 
INVESTIGATOR:	cold , winter . 
PARTICIPANT:	we don't know but we think this may be a very cold winter . 
INVESTIGATOR:	okay now I'm gonna to give you three words . 
INVESTIGATOR:	again I don't want you to worry about the order . 
INVESTIGATOR:	but use all three words in a sentence . 
INVESTIGATOR:	chair , doctor , sit . 
PARTICIPANT:	oh .  
PARTICIPANT:	when I came in this office the doctor told me to sit in the chair . 
INVESTIGATOR:	okay . 
INVESTIGATOR:	bureau , open , drawer . 
PARTICIPANT:	when I came in the bedroom  I see the bureau had an open drawer . 
```
