## Supplementary material for "Text dialogue analysis Based ChatGPT for Primary Screening of Mild Cognitive Impairment": Data(GPT4_vs_GPT3.5_model1-5): 32.txt

```
Cookie Theft Picture Description
Recall 1: George and Melanie: Just after Thanksgiving George Miller moved in with his son's family. His granddaughter, Melanie, enjoyed listening to the wonderful stories about his childhood in the city. She asked if they could visit the house where he had lived as a child. One Friday, George and Melanie set off on their trip. The streets were crowded and George held Melanie's hand tightly. The little girl was frightened of the noisy streets and, although she did not tell her grandfather, she was pleased to return to the country.
Recall 2: Uncle Bill and Johnny: Bill returned to the USA on 4 July. As with other relatives, his nephew Johnny welcomed him back very much. They used to spend happy times in the summer, like camping and fishing.
Sentence Construction task

INVESTIGATOR:	there's the picture . 
INVESTIGATOR:	you can start whenever you want . 
PARTICIPANT:	it's a picture of a kitchen . 
PARTICIPANT:	there's a child reaching on a cookie jar . 
PARTICIPANT:	¡­um  ¡­ a boy reaching into a cookie jar .  
PARTICIPANT:	he's falling . 
PARTICIPANT:	the stool is falling . 
PARTICIPANT:	¡­uh his ¡­ ¡­uh ¡­uh a ¡­ a female youngster maybe sister is reaching up . 
PARTICIPANT:	and she's got a finger to her lip . 
PARTICIPANT:	the ¡­uh mother is at the sink washing a dish . 
PARTICIPANT:	the water is spilling over from the sink . 
PARTICIPANT:	the window is open looking out onto ¡­uh shrubbery and a path to another house . 
PARTICIPANT:	there are two ¡­ ¡­di ¡­uh two dishes ¡­ three dishes sitting ¡­uh on the ¡­si ¡­cou on the side of the sink counter . 
PARTICIPANT:	and there are a number of ¡­uh cabinets ¡­uh in the picture ¡­uh on the sink counter as it stretches around . 
PARTICIPANT:	and there's the ¡­uh cabinets above where the boy is reaching in . 
PARTICIPANT:	mother is washing a dish . 
PARTICIPANT:	she is dressed in a ¡­um oh ¡­d dress . 
PARTICIPANT:	and it appears she has an apron and a towel in her hand . 
PARTICIPANT:	as she's washing she's ¡­ one of her feet is ¡­uh obviously in the water the other is somewhat obliterated . 
PARTICIPANT:	the children are wearing ¡­ ¡­um completely outfitted . 
PARTICIPANT:	the girl with ¡­uh sandals of some kind and the boy it looks like maybe tennis shoes of a sort. 
INVESTIGATOR:	good . 
INVESTIGATOR:	thank_you .

"
1:35
"
INVESTIGATOR:	remember ? 
PARTICIPANT:	¡­um  George Miller  moved in with his  son . 
PARTICIPANT:	and  his  granddaughter Melanie  asked  about where he lived . 
PARTICIPANT:	 and on a Friday  he  started to take her  to the place  to show her where he lived . 
PARTICIPANT:	she was frightened  by the noises  but did not communicate ¡­uh this to her grandfather . 
INVESTIGATOR:	anything else ? 
PARTICIPANT:	 because it was the city and then they returned to the country . 
INVESTIGATOR:	that's fine .
"
8:15
" 
INVESTIGATOR:	xxx short story . 
PARTICIPANT:	George Miller lived with his son . 
INVESTIGATOR:	that's the one . 
PARTICIPANT:	and he ¡­ ¡­um his ¡­uh granddaughter Melanie wanted to know  where he had lived . 
PARTICIPANT:	and he took her  to his old neighborhood . 
PARTICIPANT:	and she was frightened by the noise . 
PARTICIPANT:	but she didn't tell him about the noise  in the city . 
PARTICIPANT:	and then they returned to their home in the country . 
INVESTIGATOR:	okay good . 

INVESTIGATOR:	okay good . 
INVESTIGATOR:	here's this the word . 
INVESTIGATOR:	pencil . 
PARTICIPANT:	I have a pencil in my hand . 
INVESTIGATOR:	okay . 
INVESTIGATOR:	tree . 
PARTICIPANT:	the tree is bare . 
INVESTIGATOR:	okay now I'm gonna to give you two words . 
INVESTIGATOR:	I want you to make a short sentence out_of them but don't worry about the order that you use them in . 
INVESTIGATOR:	okay ? 
INVESTIGATOR:	the first two are child , hospital . 
PARTICIPANT:	what ?  
INVESTIGATOR:	make a sentence out_of child , hospital . 
PARTICIPANT:	oh .  
PARTICIPANT:	the child went to the hospital . 
INVESTIGATOR:	cold , winter . 
PARTICIPANT:	this winter it has been very cold . 
INVESTIGATOR:	okay . 
INVESTIGATOR:	okay I have three words . 
INVESTIGATOR:	this time again don't worry about the order that you use them . 
INVESTIGATOR:	just make a short sentence out_of ¡­ using the three words . 
INVESTIGATOR:	okayhere are the ¡­f ¡­th first three words . 
INVESTIGATOR:	chair , doctor , sit . 
PARTICIPANT:	I sit in the chair at the doctor's office . 
INVESTIGATOR:	okay . 
INVESTIGATOR:	bureau , open , drawer . 
PARTICIPANT:	the drawer  in my bureau is open . 
INVESTIGATOR:	okay good . 
```
