## Supplementary material for "Text dialogue analysis Based ChatGPT for Primary Screening of Mild Cognitive Impairment": Data(GPT4_vs_GPT3.5_model1-5): 33.txt

```
Cookie Theft Picture Description
Recall 1: George and Melanie: Just after Thanksgiving George Miller moved in with his son's family. His granddaughter, Melanie, enjoyed listening to the wonderful stories about his childhood in the city. She asked if they could visit the house where he had lived as a child. One Friday, George and Melanie set off on their trip. The streets were crowded and George held Melanie's hand tightly. The little girl was frightened of the noisy streets and, although she did not tell her grandfather, she was pleased to return to the country.
Recall 2: Uncle Bill and Johnny: Bill returned to the USA on 4 July. As with other relatives, his nephew Johnny welcomed him back very much. They used to spend happy times in the summer, like camping and fishing.
Sentence Construction task

INVESTIGATOR:	here's the picture . 
PARTICIPANT:	you just want me to start talkin(g) ?  
INVESTIGATOR:	all of the action . 
PARTICIPANT:	well  the little girl is …uh asking her brother we'll say for a cookie . 
PARTICIPANT:	now he's getting the cookie one for him and one for her . 
PARTICIPANT:	he …uh unbalances the step … …l … the … the little …uh stool . 
PARTICIPANT:	and he's about to fall . 
PARTICIPANT:	and …uh the lid's off the cookie jar . 
PARTICIPANT:	and the mother is …uh drying the dishes abstractedly ( distractedly ) . 
PARTICIPANT:	so  she's left the water running in the sink . 
PARTICIPANT:	and it is spilling onto the floor . 
PARTICIPANT:	and there are two … …uh there's …uh look like …s two cups and a plate  on the sink and board . 
PARTICIPANT:	and that boy's wearing shorts . 
PARTICIPANT:	and the little girl is in a short skirt . 
PARTICIPANT:	and …uh the mother has an apron on . 
PARTICIPANT:	and she's …uh standin(g) at the window . 
PARTICIPANT:	the window's opened . 
PARTICIPANT:	it must be summer or spring . 
PARTICIPANT:	and the curtains are pulled back . 
PARTICIPANT:	and they have a nice walk around their house . 
PARTICIPANT:	and there's this nice shrubbery it appears and grass . 
PARTICIPANT:	and there's a big picture window in the background that has the drapes pulled off . 
PARTICIPANT:	there's a … not pulled off but pulled aside .  
PARTICIPANT:	and there's a tree in the background . 
PARTICIPANT:	and the house with … …uh the kitchen has a_lot_of cupboard space under the …uh sink board and under the …uh cabinet from which the cookie … you_know cookies are being removed .
PARTICIPANT:	and  is that enough ?  
INVESTIGATOR:	that's fine  . 
INVESTIGATOR:	okay good . 

"
2:30
"
INVESTIGATOR:	any details at all from the story that you can think of . 
PARTICIPANT:	well  shortly after Thanksgiving George Miller went to visit his son who had a daughter Melanie . 
PARTICIPANT:	and Melly liked to hear stories about …uh her grandfather . 
PARTICIPANT:	and her grandfather took her on …s …uh a little trip …uh to the city . 
PARTICIPANT:	and …uh they walked around town . 
PARTICIPANT:	and the little girl was evidently alternately frightened at the city noises and was glad to go home . 
INVESTIGATOR:	okay . 
INVESTIGATOR:	good . 
"
13:28
"
INVESTIGATOR:	give me all of the details you could think of from the story . 
PARTICIPANT:	well  it was right after Thanksgiving that George Miller went to visit his son in another city . 
PARTICIPANT:	and this son had a daughter Melanie . 
PARTICIPANT:	and she … …uh and her grandfather told her stories . 
PARTICIPANT:	and she wanted her grandfather to take her somewhere so he took her into a town . 
PARTICIPANT:	and …uh  was she uncomfortable and wanted to go home again ? 
PARTICIPANT:	something on that order .  
INVESTIGATOR:	okay . 
PARTICIPANT:	and so he took her home . 
INVESTIGATOR:	okay  good . 
INVESTIGATOR:	okay . 

INVESTIGATOR:	the first one is pencil . 
PARTICIPANT:	I have a pencil in my hand . 
INVESTIGATOR:	tree . 
PARTICIPANT:	we have a tree in our front yard . 
INVESTIGATOR:	okay . 
INVESTIGATOR:	now I'm gonna to ask you to use two words in a short simple sentence . 
INVESTIGATOR:	you don't needta worry about the order that I give you the two words in . 
INVESTIGATOR:	but use both of them in a short simple sentence . 
INVESTIGATOR:	the first two are child hospital . 
PARTICIPANT:	our neighbor has a child in the hospital . 
INVESTIGATOR:	cold , winter . 
PARTICIPANT:	this has been a cold winter . 
INVESTIGATOR:	okay  now I'm gonna give you three words . 
INVESTIGATOR:	don't worry about the order . 
INVESTIGATOR:	but just use all three of them in a short simple sentence . 
INVESTIGATOR:	chair , doctor , sit . 
PARTICIPANT:	the doctor will often sit in a chair . 
INVESTIGATOR:	okay . 
INVESTIGATOR:	bureau , open , drawer . 
PARTICIPANT:	I can open the drawer in the bureau . 
INVESTIGATOR:	good . 
```
