## Supplementary material for "Text dialogue analysis Based ChatGPT for Primary Screening of Mild Cognitive Impairment": Data(GPT4_vs_GPT3.5_model1-5): 41.txt

```
Cookie Theft Picture Description
Recall 1: George and Melanie: Just after Thanksgiving George Miller moved in with his son's family. His granddaughter, Melanie, enjoyed listening to the wonderful stories about his childhood in the city. She asked if they could visit the house where he had lived as a child. One Friday, George and Melanie set off on their trip. The streets were crowded and George held Melanie's hand tightly. The little girl was frightened of the noisy streets and, although she did not tell her grandfather, she was pleased to return to the country.
Recall 2: Uncle Bill and Johnny: Bill returned to the USA on 4 July. As with other relatives, his nephew Johnny welcomed him back very much. They used to spend happy times in the summer, like camping and fishing.
Sentence Construction task

INVESTIGATOR:	okay here's the picture . 
PARTICIPANT:	…um a … …g a girl is putting her finger up to her mouth and her …ar arm up …uh towards the …uh boy . 
PARTICIPANT:	the boy is on a ladder ( stool ) and the ladder  is about to go down . 
PARTICIPANT:	and he has …uh something … a cookie in his left hand . 
PARTICIPANT:	and he has his right hand is in the cookie jar . 
PARTICIPANT:	the … …c the lid of the …c cookie jar is off the jar . 
PARTICIPANT:	…uh …h he's … and the cupboard door is open . 
PARTICIPANT:	but that's not an action is it ?  
PARTICIPANT:	…uh the … …um …g there's a girl standing in front of the …uh …uh sink and …uh …uh drying a plate . 
PARTICIPANT:	…uh and the water is running in the … in the sink and onto the floor . 
PARTICIPANT:	and  it's … it's … …j it's … I can't tell if it's raining outside  or not . 
INVESTIGATOR:	  .
PARTICIPANT:	guess I wouldn't get it outside the window .  
PARTICIPANT:	okay .  
INVESTIGATOR:	okay great .

"
2:03
" 
INVESTIGATOR:	can you tell me all of the details you can remember from the story ? 
PARTICIPANT:	well  …th the … the grandfather at … on … …thankin …w at Thanksgiving . 
INVESTIGATOR:	mhm . 
PARTICIPANT:	and it's just to be their grandfather . 
PARTICIPANT:	and they had … …um …uh it was Melanie and George . 
INVESTIGATOR:	mhm . 
PARTICIPANT:	and he told them xxx about his childhood … childhood . 
PARTICIPANT:	…uh so  they decided they wanted to go to see it . 
PARTICIPANT:	and they were … they went . 
PARTICIPANT:	Melanie and George went . 
PARTICIPANT:	and took …hi the little girl's hand . 
PARTICIPANT:	and …uh they … …uh …sh they were … she was bothered …con of …uh noise from the traffic and what another . 
PARTICIPANT:	and so she was afraid . 
PARTICIPANT:	so  they but they went xxx went … they went to the house . 
PARTICIPANT:	but they were …gla very happy to be back to … in the country with their grandfather . 
INVESTIGATOR:	okay  good . 
"
13:40
"
INVESTIGATOR:	story I told you . 
PARTICIPANT:	about the … …uh the grandfather ?  
INVESTIGATOR:	right  that's the one . 
INVESTIGATOR:	can you tell me anything else ? 
PARTICIPANT:	what … do you want me to repeat what I told you ?  
INVESTIGATOR:	anything you can remember from the story . 
PARTICIPANT:	well  it was at … they came to the grandfather's …uh house at Thanksgiving . 
PARTICIPANT:	and he told them some stories about …um …hi …hi his house . 
PARTICIPANT:	and then … so xxx George and … and ... 
PARTICIPANT:	oh   this is where I get a little xxx .  
PARTICIPANT:	xxx .  
INVESTIGATOR:	okay . 
PARTICIPANT:	…uh wanted to … wanted to go and see it . 
PARTICIPANT:	so they went … they went . 
PARTICIPANT:	and the George took Melanie's hand . 
PARTICIPANT:	and they got into a_lot_of traffic . 
PARTICIPANT:	and … and … …uh and she was scared . 
PARTICIPANT:	and … but they found the house . 
PARTICIPANT:	and then they … and then they went back . 
PARTICIPANT:	were very glad to get back into the country . 
INVESTIGATOR:	okay  good . 
PARTICIPANT:	what was her name ?  

INVESTIGATOR:	good . 
INVESTIGATOR:	the first one is pencil . 
PARTICIPANT:	you have a pencil in your hand . 
INVESTIGATOR:	okay  tree . 
PARTICIPANT:	the trees are green . 
INVESTIGATOR:	okay  now I'm gonna give you two words . 
INVESTIGATOR:	don't worry about the order of the two words . 
INVESTIGATOR:	just use both of them in a short simple sentence . 
INVESTIGATOR:	the first two are child , hospital . 
PARTICIPANT:	oh  I took my child to the hospital . 
INVESTIGATOR:	okay cold , winter . 
PARTICIPANT:	it has been a cold winter . 
INVESTIGATOR:	okay . 
INVESTIGATOR:	now I'm gonna give you three words . 
INVESTIGATOR:	again you don't needta worry about the order . 
INVESTIGATOR:	just use all three in a short simple sentence . 
INVESTIGATOR:	chair , doctor , sit . 
PARTICIPANT:	the doctor said to sit in the chair . 
INVESTIGATOR:	bureau , open , drawer . 
PARTICIPANT:	open the drawer in the bureau . 
```
