## Supplementary material for "Text dialogue analysis Based ChatGPT for Primary Screening of Mild Cognitive Impairment": Data(GPT4_vs_GPT3.5_model1-5): 45.txt

```
Cookie Theft Picture Description
Recall 1: George and Melanie: Just after Thanksgiving George Miller moved in with his son's family. His granddaughter, Melanie, enjoyed listening to the wonderful stories about his childhood in the city. She asked if they could visit the house where he had lived as a child. One Friday, George and Melanie set off on their trip. The streets were crowded and George held Melanie's hand tightly. The little girl was frightened of the noisy streets and, although she did not tell her grandfather, she was pleased to return to the country.
Recall 2: Uncle Bill and Johnny: Bill returned to the USA on 4 July. As with other relatives, his nephew Johnny welcomed him back very much. They used to spend happy times in the summer, like camping and fishing.
Sentence Construction task

PARTICIPANT:	well the water ran over . 
PARTICIPANT:	the mother's wiping dishes . 
PARTICIPANT:	the boy's up in the cookie jar ready to fall over . 
PARTICIPANT:	the little girl is reaching out to get the cookies . 
PARTICIPANT:	and the mother's mad . 
PARTICIPANT:	and the window's open . 
PARTICIPANT:	and  is there more than that ?  
INVESTIGATOR:	that's fine . 

"
0:17
"
PARTICIPANT:	things with his family . 
PARTICIPANT:	and his … …uh a little girl wanted to … to see where he useta live . 
PARTICIPANT:	and they took a trip there to visit where he …  where he useta live . 
PARTICIPANT:	…um  and …uh ...  
INVESTIGATOR:	can you think of anything else ? 
PARTICIPANT:	they wanted to get back … or she wanted to get back for some reason . 
INVESTIGATOR:	okay . 
INVESTIGATOR:	can you think of anything else ? 
PARTICIPANT:	…um no .  
INVESTIGATOR:	okay  that's fine .
"
9:25
" 
INVESTIGATOR:	now while I have the tape recorder on I'm gonna ask you to think back to a little while ago . 
INVESTIGATOR:	I read you a short story . 
INVESTIGATOR:	now it was a little short story but it contained a_lot_of details in it . 
INVESTIGATOR:	after I was through reading you the story I asked you to tell me as much of the story as you can think of . 
PARTICIPANT:	…mm .  
INVESTIGATOR:	I'd like you to do that again . 
INVESTIGATOR:	can you tell me about that story I read you ? 
PARTICIPANT:	was it Richard Miller moved in with his parents . 
PARTICIPANT:	and he had a little girl . 
PARTICIPANT:	and he took the little girl for a ride to see where he useta live . 
PARTICIPANT:	 and …uh  there … …wa something she said about it but I can't remember what it was .  
PARTICIPANT:	the little girl made a remark . 
INVESTIGATOR:	I'm gonna ask you some questions . 
PARTICIPANT:	…  
INVESTIGATOR:	and you can tell me what the answers . 
INVESTIGATOR:	can you tell me who the story was about ? 
INVESTIGATOR:	do you remember the names of the people in the story ? 
PARTICIPANT:	what story ?  
INVESTIGATOR:	the same story . 
PARTICIPANT:	oh  same story .  
INVESTIGATOR:	the names . 
PARTICIPANT:	well  the … …r was it Richard Miller and his little girl . 
PARTICIPANT:	oh  the little girl's name wasn't Jennifer , was it ?  
INVESTIGATOR:	okay . 
INVESTIGATOR:	no . 
PARTICIPANT:	no .  
INVESTIGATOR:	what time of the year did George move in with his son's family ? 
INVESTIGATOR:	remember what time of the year the story was ? 
PARTICIPANT:	spring . 
INVESTIGATOR:	okay . 
INVESTIGATOR:	what were George's stories about ? 
INVESTIGATOR:	he told some stories . 
INVESTIGATOR:	what were they about ? 
PARTICIPANT:	when he was a kid . 
INVESTIGATOR:	mhm . 
INVESTIGATOR:	what did Melanie ask George to do ? 
PARTICIPANT:	well she … Melanie asked George to …t show her where he useta live . 
INVESTIGATOR:	okay . 
INVESTIGATOR:	why did George hold Melanie's hand tightly ? 
PARTICIPANT:	oh   once they got there I think there was an animal or …s ... 
INVESTIGATOR:	okay . 
PARTICIPANT:	I don't was a dog or what . 
INVESTIGATOR:	why did Melanie dislike the city ? 
INVESTIGATOR:	she didn't like the city . 
INVESTIGATOR:	can you tell me why ? 
PARTICIPANT:	…uh I guess because the … …uh she liked animals . 
INVESTIGATOR:	okay . 

INVESTIGATOR:	pencil . 
PARTICIPANT:	I write with a pencil . 
INVESTIGATOR:	tree . 
PARTICIPANT:	…uh the tree has leaves . 
INVESTIGATOR:	now I'm gonna give you two words . 
INVESTIGATOR:	I don't wanna worry about the order I give them to you . 
INVESTIGATOR:	just use both of them in one short simple sentence . 
INVESTIGATOR:	child , hospital . 
PARTICIPANT:	the child …w  …uh &=sighes was taken to the hospital . 
INVESTIGATOR:	cold , winter . 
PARTICIPANT:	the winter is usually cold . 
INVESTIGATOR:	now I'm gonna give you three words . 
INVESTIGATOR:	don't worry about the order I give them to you . 
INVESTIGATOR:	just use all three of them in one short simple sentence . 
INVESTIGATOR:	chair , doctor , sit . 
PARTICIPANT:	the doctor told the patient to sit in the chair . 
INVESTIGATOR:	 bureau , open , drawer . 
PARTICIPANT:	…uh I will open the bureau drawer to  find my handkerchief . 
```
