## Supplementary material for "Text dialogue analysis Based ChatGPT for Primary Screening of Mild Cognitive Impairment": Data(GPT4_vs_GPT3.5_model1-5): 64.txt

```
Cookie Theft Picture Description
Recall 1: George and Melanie: Just after Thanksgiving George Miller moved in with his son's family. His granddaughter, Melanie, enjoyed listening to the wonderful stories about his childhood in the city. She asked if they could visit the house where he had lived as a child. One Friday, George and Melanie set off on their trip. The streets were crowded and George held Melanie's hand tightly. The little girl was frightened of the noisy streets and, although she did not tell her grandfather, she was pleased to return to the country.
Recall 2: Uncle Bill and Johnny: Bill returned to the USA on 4 July. As with other relatives, his nephew Johnny welcomed him back very much. They used to spend happy times in the summer, like camping and fishing.
Sentence Construction task

INVESTIGATOR:	I want you to tell me everything that you see happening in there . 
INVESTIGATOR:	everything that you see going on in that picture . 
PARTICIPANT:	alright .  
PARTICIPANT:	the young man is stealing from the … …c trying to get cookies from the cookie jar . 
PARTICIPANT:	and she's standing laughing at him . 
PARTICIPANT:	and he's falling over . 
PARTICIPANT:	and …uh mama had an accident at the kitchen sink . 
PARTICIPANT:	either she's daydreaming or something wiping …uh …uh a dish . 
PARTICIPANT:	and that is overflowing the sink onto the floor and onto her feet . 
PARTICIPANT:	and …uh the window is open . 
PARTICIPANT:	and there are two cups and a dish on the counter . 
PARTICIPANT:	what else do you want me to tell you ?  
PARTICIPANT:	I_mean what did you want me to say ?  
INVESTIGATOR:	just anything that's happening . 
PARTICIPANT:	what was it again ?  
PARTICIPANT:	anything that's happening ?  
INVESTIGATOR:	mhm . 
PARTICIPANT:	oh .  
PARTICIPANT:	…um well  the window is open . 
PARTICIPANT:	I guess there's a breeze blowing but …uh that's about all I can see actually happening . 
INVESTIGATOR:	okay . 
PARTICIPANT:	very good .  
INVESTIGATOR:	that's it . 

"
33:42
"
INVESTIGATOR:	a short while ago I read you a story . 
INVESTIGATOR:	right after I was finished reading you the story I asked you to recall everything you could about that story to me . 
INVESTIGATOR:	can you tell me anything about that story now ? 
PARTICIPANT:	about the story ?  
INVESTIGATOR:	yeah . 
INVESTIGATOR:	anything you can remember at all about it . 
PARTICIPANT:	you_know what I remember ?  
INVESTIGATOR:	hm ? 
PARTICIPANT:	you told me something else .  
PARTICIPANT:	d …a …g ?  
PARTICIPANT:	is that what you had … you had said in the beginning ?  
PARTICIPANT:	something with … …uh …uh something a dog …uh ...  
PARTICIPANT:	but that isn't the story .  
INVESTIGATOR:	no  it was a short story . 
PARTICIPANT:	oh .  
INVESTIGATOR:	I read you a short story . 
INVESTIGATOR:	right after I read it . 
PARTICIPANT:	yes  I know you did .  
PARTICIPANT:	mhm .  
PARTICIPANT:	I can't remember .  
INVESTIGATOR:	okay  nothing ? 
PARTICIPANT:	I … I … I might … I probably would be guessing .  
PARTICIPANT:	and …uh I … but I … it wouldn't it be truthful .  
INVESTIGATOR:	alright . 
PARTICIPANT:	you_know just be guessing .  
INVESTIGATOR:	well  take a guess . 
INVESTIGATOR:	lemme just see what the guess is . 
PARTICIPANT:	wanna give me a hint about what the story was about  ?  
INVESTIGATOR:	I will . 
INVESTIGATOR:	I will . 
INVESTIGATOR:	I'll give you some hints . 
PARTICIPANT:	okay .  
PARTICIPANT:	okay  because I can't .  
INVESTIGATOR:	you can't think of anything . 
PARTICIPANT:	no  right now I can't .  
INVESTIGATOR:	alright . 
PARTICIPANT:	xxx .  
INVESTIGATOR:	I'll ask you some questions . 
INVESTIGATOR:	and these are some hints . 
PARTICIPANT:	okay .  
INVESTIGATOR:	maybe you … you probably won't be able to answer the first one . 
INVESTIGATOR:	who is the story about ? 
PARTICIPANT:	okay .  
INVESTIGATOR:	okay . 
INVESTIGATOR:	what time of year did George move in with his son's family ? 
PARTICIPANT:	oh  when it was …uh  cold or xxx ? 
INVESTIGATOR:	okay . 
INVESTIGATOR:	what were George's stories about ? 
PARTICIPANT:	you_know what ?  
PARTICIPANT:	I can't remember .  
PARTICIPANT:	…uh …a so  there's no sense in my trying .  
INVESTIGATOR:	alright . 
INVESTIGATOR:	what did Melanie ask George to do ? 
PARTICIPANT:	I can't .  
INVESTIGATOR:	why did George hold Melanie's hand tightly ? 
PARTICIPANT:	so she shouldn't be scared about something . 
INVESTIGATOR:	and why did Melanie not like the city ? 
PARTICIPANT:	oh  okay .  
PARTICIPANT:	…um all the traffic and everything , you_know . 
INVESTIGATOR:	that's right . 

INVESTIGATOR:	xxx . 
INVESTIGATOR:	pencil . 
PARTICIPANT:	oh  …uh I write with a pencil often  but mostly with a pen . 
INVESTIGATOR:	tree . 
PARTICIPANT:	I'm sorry didn't hear the word .  
INVESTIGATOR:	tree . 
PARTICIPANT:	tree .  
PARTICIPANT:	the tree is beautiful . 
INVESTIGATOR:	now I'll give you two words and I still want you to use them in a brief sentence . 
INVESTIGATOR:	child and hospital . 
PARTICIPANT:	my child hadta go to the hospital . 
INVESTIGATOR:	cold and winter . 
PARTICIPANT:	this winter has not been very cold . 
INVESTIGATOR:	I'm going to give you three words now and I still want you to use them in a sentence and it doesn't matter what order you put them in . 
INVESTIGATOR:	chair , doctor and sit . 
PARTICIPANT:	chair , doctor and sit .  
INVESTIGATOR:	mhm . 
PARTICIPANT:	…um I sit  on a chair in the doctor's office . 
PARTICIPANT:	or I sat …i .  
PARTICIPANT:	oh  no  …s I xxx chair in doctor's office .  
INVESTIGATOR:	bureau , open and drawer . 
PARTICIPANT:	I will go to the bureau and open the drawer . 
```
