## Supplementary material for "Text dialogue analysis Based ChatGPT for Primary Screening of Mild Cognitive Impairment": Data(GPT4_vs_GPT3.5_model1-5): 66.txt

```
Cookie Theft Picture Description
Recall 1: George and Melanie: Just after Thanksgiving George Miller moved in with his son's family. His granddaughter, Melanie, enjoyed listening to the wonderful stories about his childhood in the city. She asked if they could visit the house where he had lived as a child. One Friday, George and Melanie set off on their trip. The streets were crowded and George held Melanie's hand tightly. The little girl was frightened of the noisy streets and, although she did not tell her grandfather, she was pleased to return to the country.
Recall 2: Uncle Bill and Johnny: Bill returned to the USA on 4 July. As with other relatives, his nephew Johnny welcomed him back very much. They used to spend happy times in the summer, like camping and fishing.
Sentence Construction task

PARTICIPANT:	movement of any kind or whatever ?  
INVESTIGATOR:	mhm what's going on in the picture . 
PARTICIPANT:	well he's reachin(g) for the cookie  but he's handing the cookie to her . 
PARTICIPANT:	in the … the meantime the stool is falling over . 
INVESTIGATOR:	mhm . 
PARTICIPANT:	and …uh she's dryin(g) dishes and the sink is running over and all that kind of stuff .
PARTICIPANT:	xxx . 
PARTICIPANT:	the little girl she's …uh motioning for a cookie I guess .
PARTICIPANT:	that's all I see .  
INVESTIGATOR:	anything else ? 
PARTICIPANT:	xxx . 
PARTICIPANT:	I don't see xxx .  
INVESTIGATOR:	okay that's fine . 
PARTICIPANT:	he's flying on his can . 
PARTICIPANT:	I can see that .  
INVESTIGATOR:	okay good . 

INVESTIGATOR:	anything at all that you can remember from the story ? 
PARTICIPANT:	what do you mean ?  
PARTICIPANT:	I'm sposta tell you the story now ?  
INVESTIGATOR:	yep  everything you can think of . 
PARTICIPANT:	well  I remember two things .  
PARTICIPANT:	uncle Bill  …uh returned home after being away for some time . 
PARTICIPANT:	and …uh  what else ?  
PARTICIPANT:	…uh … his nephew …uh xxx whatever … …uh  and he had a_lot_of fun together .  
PARTICIPANT:	they went fishing and ... 
INVESTIGATOR:	anything else ? 
PARTICIPANT:	no  xxx .  
INVESTIGATOR:	okay  good . 
"
12:21
"
INVESTIGATOR:	let's turn you around here . 
PARTICIPANT:	I can't remember .  
INVESTIGATOR:	can you think of anything at all from the story ? 
PARTICIPANT:	I can't even remember their names .  
PARTICIPANT:	Uncle_Joe or Uncle_Something . 
PARTICIPANT:	…uh  …uh he … he came home  after being away for  a long time . 
PARTICIPANT:	I remember he and the boy went fishing but I don't remember the boy's name . 
INVESTIGATOR:	anything else ? 
PARTICIPANT:	no .  
PARTICIPANT:	they were all glad to see him . 
PARTICIPANT:	that's all I can recall . 
INVESTIGATOR:	okay . 
PARTICIPANT:	a very good (hi)storian ?  
INVESTIGATOR:	oh  it was a terrific story ! 
INVESTIGATOR:	here's some questions I am going to ask you about the story . 
INVESTIGATOR:	okay  first of all who is the story about ? 
INVESTIGATOR:	do you remember their names ? 
PARTICIPANT:	uncle … uncle Joe . 
PARTICIPANT:	I … I don't know whether it was Joe or not .  
INVESTIGATOR:	okay  uncle Bill . 
PARTICIPANT:	uncle Bill .  
PARTICIPANT:	well  I was close .  
INVESTIGATOR:	can you think of the other one ? 
PARTICIPANT:	…uh the boy's name you want ?  
PARTICIPANT:	I don't remember .  
INVESTIGATOR:	okay  John . 
INVESTIGATOR:	what time of year was it when uncle Bill returned to the States ? 
PARTICIPANT:	… well  it must have been  summer … spring or summer . 
INVESTIGATOR:	okay  good . 
INVESTIGATOR:	how long had he been away ? 
PARTICIPANT:	I don't know .  
PARTICIPANT:	quite a while  .  
INVESTIGATOR:	okay and who was eagerly awaiting Bill's return ? 
PARTICIPANT:	…hm yeah the boy . 
INVESTIGATOR:	yeah that's right , okay . 
INVESTIGATOR:	okay . 
INVESTIGATOR:	Johnny could remember one weekend he and Bill had spent together . 
INVESTIGATOR:	what time … what did they do that weekend ? 
INVESTIGATOR:	do you know what they did that weekend ? 
PARTICIPANT:	they went fishing . 
INVESTIGATOR:	that's right . 
INVESTIGATOR:	okay  and what time of year was it ? 
PARTICIPANT:	I don't know .  
PARTICIPANT:	I guess it was during the summer if they went fishing . 
INVESTIGATOR:	okay  good . 

INVESTIGATOR:	and the first word is pencil . 
PARTICIPANT:	…hm you write with your pencil . 
INVESTIGATOR:	this next word is tree. 
PARTICIPANT:	the tree grows in the backyard . 
INVESTIGATOR:	okay . 
INVESTIGATOR:	now I'm gonna to give you two words . 
INVESTIGATOR:	I don't want you to worry about the order that I give you the two words in but just use both of them in a short simple sentence . 
INVESTIGATOR:	the first two are child , hospital . 
PARTICIPANT:	the child is in the hospital . 
INVESTIGATOR:	okay . 
INVESTIGATOR:	cold , winter . 
PARTICIPANT:	it could be a cold  winter in Haiti . 
INVESTIGATOR:	I don't know about that . 
INVESTIGATOR:	now I'm gonna give you three words . 
INVESTIGATOR:	okay  again you don't needta worry about the order of the three words . 
INVESTIGATOR:	but just use all three in a short simple sentence . 
INVESTIGATOR:	the first three are chair , doctor , sit . 
PARTICIPANT:	well  you sit in it .  
PARTICIPANT:	…uh  the doctor will sit in that … …ch in this chair … that chair . 
INVESTIGATOR:	okay bureau , open , drawer . 
PARTICIPANT:	there was an open drawer in the bureau . 
```
