## Supplementary material for "Text dialogue analysis Based ChatGPT for Primary Screening of Mild Cognitive Impairment": Data(GPT4_vs_GPT3.5_model1-5): 77.txt

```
Cookie Theft Picture Description
Recall 1: George and Melanie: Just after Thanksgiving George Miller moved in with his son's family. His granddaughter, Melanie, enjoyed listening to the wonderful stories about his childhood in the city. She asked if they could visit the house where he had lived as a child. One Friday, George and Melanie set off on their trip. The streets were crowded and George held Melanie's hand tightly. The little girl was frightened of the noisy streets and, although she did not tell her grandfather, she was pleased to return to the country.
Recall 2: Uncle Bill and Johnny: Bill returned to the USA on 4 July. As with other relatives, his nephew Johnny welcomed him back very much. They used to spend happy times in the summer, like camping and fishing.
Sentence Construction task

INVESTIGATOR:	I'd like for you to take a look at this picture . 
INVESTIGATOR:	take a look at that picture and tell me everything that you see happening in that picture . 
INVESTIGATOR:	everything's that going on there . 
PARTICIPANT:	the boy's in the cookie jar but the stool is lopsided . 
PARTICIPANT:	he couldn't be standing like that . 
PARTICIPANT:	on a stool on two legs .  
PARTICIPANT:	and the mother's lettin(g) the water run over the sink . 
PARTICIPANT:	… well  I assume she's already washed the plate that she's drying . 
PARTICIPANT:	I don't know what else she is  .  
PARTICIPANT:	whether that would be mistake or not .   
PARTICIPANT:	 that's about all I can see there .  
INVESTIGATOR:	okay that's fine . 

"
23:30
"
INVESTIGATOR:	that you can recall from that . 
PARTICIPANT:	Daisy and her little girl came to the city to visit their grandfather . 
PARTICIPANT:	and they took her to the city  to see the  people . 
INVESTIGATOR:	anything else at all you can recall ? 
PARTICIPANT:	…hm no  xxx not .  
INVESTIGATOR:	okay  that's fine .  
INVESTIGATOR:	can you recall anything from that story now ? 
INVESTIGATOR:	do you remember that story at all ? 
INVESTIGATOR:	the little short story I read to you ? 
PARTICIPANT:	… no  I can't think .  
"
42:45
"
INVESTIGATOR:	can you think anything about it ? 
INVESTIGATOR:	okay . 
INVESTIGATOR:	excuse_me . 
INVESTIGATOR:	I'm going to read some questions to you about that story . 
INVESTIGATOR:	it might trigger something . 
INVESTIGATOR:	then again it might not . 
INVESTIGATOR:	see if you can answer any of these questions for me . 
INVESTIGATOR:	who was the story about ? 
INVESTIGATOR:	what time of year did George move in with his son's family ? 
PARTICIPANT:	the spring ? 
INVESTIGATOR:	what were George's stories about ? 
PARTICIPANT:	… no .  
INVESTIGATOR:	okay  why … what did Melanie ask George to do ? 
INVESTIGATOR:	why did George hold Melanie's hand tightly ? 
PARTICIPANT:	to protect her across the street ? 
INVESTIGATOR:	and why did Melanie not like the city ? 
PARTICIPANT:	too much noise .  
PARTICIPANT:	vehicles .  
INVESTIGATOR:	I'm sorry ? 
PARTICIPANT:	too much noise . 
PARTICIPANT:	too many vehicles . 
INVESTIGATOR:	good . 

INVESTIGATOR:	xxx I'm sorry a sentence using the word pencil . 
PARTICIPANT:	I am writing with a pencil . 
INVESTIGATOR:	mhm . 
INVESTIGATOR:	tree . 
PARTICIPANT:	the trees are turning green . 
INVESTIGATOR:	I'm going to give you two words now . 
INVESTIGATOR:	and I still want you to put them in a brief simple sentence for me . 
INVESTIGATOR:	child and hospital . 
PARTICIPANT:	the child was born in the hospital . 
INVESTIGATOR:	cold and winter . 
PARTICIPANT:	soon we will have cold and … …win …c winter and cold … cold and winter  . 
INVESTIGATOR:	I'm going to give you three words now . 
INVESTIGATOR:	doesn't matter what order you use them in . 
INVESTIGATOR:	still put them in a brief simple sentence for me . 
INVESTIGATOR:	excuse me . 
INVESTIGATOR:	chair , doctor and sit . 
PARTICIPANT:	when I see the doctor I sit on the chair as he talks to me . 
INVESTIGATOR:	here are three more . 
INVESTIGATOR:	bureau , open and drawer . 
PARTICIPANT:	bureau , open and drawer . 
PARTICIPANT:	in my bureau I open the drawer to get my lingerie . 
```
