## Supplementary material for "Text dialogue analysis Based ChatGPT for Primary Screening of Mild Cognitive Impairment": Data(GPT4_vs_GPT3.5_model1-5): 87.txt

```
Cookie Theft Picture Description
Recall 1: George and Melanie: Just after Thanksgiving George Miller moved in with his son's family. His granddaughter, Melanie, enjoyed listening to the wonderful stories about his childhood in the city. She asked if they could visit the house where he had lived as a child. One Friday, George and Melanie set off on their trip. The streets were crowded and George held Melanie's hand tightly. The little girl was frightened of the noisy streets and, although she did not tell her grandfather, she was pleased to return to the country.
Recall 2: Uncle Bill and Johnny: Bill returned to the USA on 4 July. As with other relatives, his nephew Johnny welcomed him back very much. They used to spend happy times in the summer, like camping and fishing.
Sentence Construction task

PARTICIPANT:	…um there are two children a boy and a girl . 
PARTICIPANT:	the girl is standing on the floor and … and the boy is reaching up into a cupboard that's open that has a cookie jar with the lid off of it . 
PARTICIPANT:	he has a cookie in his left hand . 
PARTICIPANT:	he's reaching for a second one and the stool on which he is standing has …uh tipped over and he's going to fall down . 
PARTICIPANT:	the mother her back is to the … …um to the event and she is washing dishes while her …uh sink is …uh overflowing with water onto the floor . 
PARTICIPANT:	she seems to be oblivious of it . 
PARTICIPANT:	the window is …uh opened looking out onto a pathway that has …um a tree and shrubbery and a part of …uh what might be an extension of the house or a garage . 
PARTICIPANT:	and there are curtains over the window . 
PARTICIPANT:	and there are … are two cups and a saucer that she is either going to wash or has already washed . 
PARTICIPANT:	and …uh …y …y this event is taking place in the kitchen . 
PARTICIPANT:	I don't know if I said that or not .  
INVESTIGATOR:	okay . 
PARTICIPANT:	and I believe that's about all that I can see .  
INVESTIGATOR:	okay . 

"
11:25
"
PARTICIPANT:	oh  …uh George … just after Thanksgiving George Miller …um visited with his granddaughter Melanie . 
PARTICIPANT:	…um  she asked to visit  the place  where he was  born . 
PARTICIPANT:	and  they  went off to it . 
PARTICIPANT:	and she was frightened  by the noises in the street . 
PARTICIPANT:	and that's all I can remember .  
INVESTIGATOR:	okay  good . 
INVESTIGATOR:	do you know why George held Melanie's hand so tightly ? 
PARTICIPANT:	she was frightened by the noises on the street . 
INVESTIGATOR:	okay  anything else ? 
PARTICIPANT:	no .  
INVESTIGATOR:	okey_doke(y) . 
INVESTIGATOR:	okey_doke(y) . 
PARTICIPANT:	it was the fourth of July that uncle Bill returned to the States . 
PARTICIPANT:	and the whole family was happy  to see him especially  …uh his nephew Billy . 
PARTICIPANT:	…um he  enjoyed the memory of their fishing . 
PARTICIPANT:	especially the trout fishing more than anything else . 
INVESTIGATOR:	okey_doke(y) . 
INVESTIGATOR:	anything else ? 
INVESTIGATOR:	okay . 
"
24:42
"
INVESTIGATOR:	can you remember the story ? 
PARTICIPANT:	about uncle Bill xxx ?  
INVESTIGATOR:	mhm  that's the one . 
INVESTIGATOR:	mhm . 
PARTICIPANT:	…um he returned . 
PARTICIPANT:	everyone had missed him . 
PARTICIPANT:	and the family greeted him . 
PARTICIPANT:	he was especially welcomed by his nephew Billy  with whom he spent …uh pleasurable times fishing … …uh trout fishing more than  anything else . 
PARTICIPANT:	I think that's all I remember .  
INVESTIGATOR:	anything else ? 
INVESTIGATOR:	no  okay . 
PARTICIPANT:	no  .  
PARTICIPANT:	I'm afraid uncle Billy didn't make a big impression .  

INVESTIGATOR:	okey_doke(y) . 
INVESTIGATOR:	the first word is pencil . 
PARTICIPANT:	I have a pencil before me . 
INVESTIGATOR:	tree . 
PARTICIPANT:	there's a tree in my yard . 
INVESTIGATOR:	now I'm gonna give you two words . 
INVESTIGATOR:	and I want you to use both words in one brief simple sentence . 
INVESTIGATOR:	and you don't needta worry about the order . 
INVESTIGATOR:	child , hospital . 
PARTICIPANT:	my child was taken to the emergency room in the hospital . 
INVESTIGATOR:	cold , winter . 
PARTICIPANT:	in the winter we have cold days . 
INVESTIGATOR:	now three words and again one simple sentence and don't worry about the order . 
INVESTIGATOR:	chair , doctor , sit . 
PARTICIPANT:	I sit in the chair in my doctor's office . 
PARTICIPANT:	xxx .  
PARTICIPANT:	is that all ?  
INVESTIGATOR:	that's okay . 
INVESTIGATOR:	bureau , open , drawer . 
PARTICIPANT:	the drawer in my bureau is never open . 
INVESTIGATOR:	okay . 
```
