## Supplementary material for "Text dialogue analysis Based ChatGPT for Primary Screening of Mild Cognitive Impairment": Data(GPT4_vs_GPT3.5_model1-5): 99.txt

```
Cookie Theft Picture Description
Recall 1: George and Melanie: Just after Thanksgiving George Miller moved in with his son's family. His granddaughter, Melanie, enjoyed listening to the wonderful stories about his childhood in the city. She asked if they could visit the house where he had lived as a child. One Friday, George and Melanie set off on their trip. The streets were crowded and George held Melanie's hand tightly. The little girl was frightened of the noisy streets and, although she did not tell her grandfather, she was pleased to return to the country.
Recall 2: Uncle Bill and Johnny: Bill returned to the USA on 4 July. As with other relatives, his nephew Johnny welcomed him back very much. They used to spend happy times in the summer, like camping and fishing.
Sentence Construction task

INVESTIGATOR:	okay all the action . 
PARTICIPANT:	falling . 
PARTICIPANT:	…uh in a sentence or ?  
INVESTIGATOR:	however you wanna say it . 
PARTICIPANT:	 okay .  
PARTICIPANT:	…uh falling off the stool .  
PARTICIPANT:	…st taking cookies out_of the jar .  
PARTICIPANT:	reaching up for a cookie .  
PARTICIPANT:	…uh holding her lips to designate that they better not make noise .  
PARTICIPANT:	the stool is upsetting . 
PARTICIPANT:	the water is cascading out_o(f) the sink . 
PARTICIPANT:	her feet are getting wet . 
PARTICIPANT:	the curtains: look as if they're blowing . 
PARTICIPANT:	the tea cloth is drying the dishes . 
PARTICIPANT:	of_course the woman is drying the dishes . 
PARTICIPANT:	that's about all the action I see .  
INVESTIGATOR:	okay . 
INVESTIGATOR:	good . 

"
12:10
"
INVESTIGATOR:	okay  can you tell me anything at all that you can remember from that story ? 
PARTICIPANT:	alright  George Miller has a granddaughter Melody . 
PARTICIPANT:	and he told her stories about his childhood living in the city . 
PARTICIPANT:	and of_course she  is intrigued by his stories and wants to visit . 
PARTICIPANT:	so   after Thanksgiving they take off to go to the city . 
PARTICIPANT:	and …uh she enjoys her trip . 
INVESTIGATOR:	okay  can you think of anything else ? 
PARTICIPANT:	no .  
INVESTIGATOR:	okay  good . 
"
20:45
"
INVESTIGATOR:	can you think back to the story again and tell me any details from the story you can think of ? 
INVESTIGATOR:	do you remember anything from the little … short story that I read to you ? 
INVESTIGATOR:	anything at all . 
INVESTIGATOR:	I read the short story to you and after we finished reading it you told me everything that you could think of from the story . 
INVESTIGATOR:	immediately after I read it to you . 
INVESTIGATOR:	can you remember the story ? 
INVESTIGATOR:	you don't remember me reading you the story . 
INVESTIGATOR:	okay  I read it on … off of something like this . 
INVESTIGATOR:	it was a little … short story that contained a_lot_of details in it . 
INVESTIGATOR:	and then when I finished reading the story I turned on the recorder and you told me all the details from the story that you could think of . 
INVESTIGATOR:	you can't think of anything now . 
INVESTIGATOR:	do you wanna think about it for a second ? 
INVESTIGATOR:	still can't think of anything ? 
INVESTIGATOR:	okay . 
INVESTIGATOR:	I have some questions then that might … will probably bring the story back to you . 
INVESTIGATOR:	can you remember who the story was about ? 
INVESTIGATOR:	remember any names ? 
INVESTIGATOR:	okay  one of the guy's names was George . 
INVESTIGATOR:	what time of the year did George move in with his son's family ? 
PARTICIPANT:	after Thanksgiving . 
INVESTIGATOR:	mhm . 
PARTICIPANT:	okay .  
INVESTIGATOR:	what were George's stories about ? 
PARTICIPANT:	his …uh …uh youth in the faraway city . 
INVESTIGATOR:	okay . 
INVESTIGATOR:	what did Melanie ask George to do ? 
PARTICIPANT:	to take him there . 
INVESTIGATOR:	why did George hold Melanie's hand tightly ? 
PARTICIPANT:	so it wouldn't get lost . 
INVESTIGATOR:	and why did Melanie dislike the city ? 
PARTICIPANT:	I don't know .  
INVESTIGATOR:	do you wanna take a guess ? 
PARTICIPANT:	frightened . 
INVESTIGATOR:	okay  good . 

INVESTIGATOR:	the next word is pencil . 
PARTICIPANT:	pencils are used for writing . 
INVESTIGATOR:	tree . 
PARTICIPANT:	trees are tall . 
INVESTIGATOR:	now I'm gonna give you two words . 
INVESTIGATOR:	don't worry (a)bout the order . 
INVESTIGATOR:	just use both of them in one sentence . 
INVESTIGATOR:	child hospital . 
PARTICIPANT:	there are hospitals built exclusively for children … for childs  . 
PARTICIPANT:	oh  .  
INVESTIGATOR:	… 
PARTICIPANT:	the child is in the hospital . 
INVESTIGATOR:	okay . 
INVESTIGATOR:	how_(a)bout cold , winter ? 
INVESTIGATOR:	… 
PARTICIPANT:	cold winter .  
INVESTIGATOR:	cold , winter . 
INVESTIGATOR:	two words . 
PARTICIPANT:	alright .  
PARTICIPANT:	we had a cold winter . 
INVESTIGATOR:	okay  now I'm gonna give you three words . 
INVESTIGATOR:	again don't worry (a)bout the order . 
INVESTIGATOR:	just use all three of them in a sentence . 
INVESTIGATOR:	chair , doctor , sit . 
PARTICIPANT:	the doctor asked me to sit in a chair . 
INVESTIGATOR:	bureau , open , drawer . 
PARTICIPANT:	the bureau drawer was open . 
INVESTIGATOR:	okay  good ! 
```
