## Supplementary material for "Text dialogue analysis Based ChatGPT for Primary Screening of Mild Cognitive Impairment": Data(GPT4_vs_GPT3.5_model1-5): 106.txt

```
Cookie Theft Picture Description
Recall 1: George and Melanie: Just after Thanksgiving George Miller moved in with his son's family. His granddaughter, Melanie, enjoyed listening to the wonderful stories about his childhood in the city. She asked if they could visit the house where he had lived as a child. One Friday, George and Melanie set off on their trip. The streets were crowded and George held Melanie's hand tightly. The little girl was frightened of the noisy streets and, although she did not tell her grandfather, she was pleased to return to the country.
Recall 2: Uncle Bill and Johnny: Bill returned to the USA on 4 July. As with other relatives, his nephew Johnny welcomed him back very much. They used to spend happy times in the summer, like camping and fishing.
Sentence Construction task

INVESTIGATOR:	name me any action . 
INVESTIGATOR:	anything you see in the picture . 
PARTICIPANT:	alright .  
INVESTIGATOR:	okay . 
PARTICIPANT:	action .  
PARTICIPANT:	oh  well  the little girl is reaching waiting for her brother to give her a cookie . 
PARTICIPANT:	the boy has a cookie from a cookie jar but he's knocked the lid off and he is tumbling off a stool . 
PARTICIPANT:	and …uh m:other is …uh drying dishes but she has left the  spigot on and …uh water's pouring out_o(f) the sink . 
PARTICIPANT:	and the little girl has her finger up to her mouth . 
PARTICIPANT:	and a boy has one cookie in his hand for the girl in his left hand . 
PARTICIPANT:	and he is just touching another cookie with his right hand . 
PARTICIPANT:	you only want action you say ?  
INVESTIGATOR:	mhm . 
PARTICIPANT:	and that's about it .  
INVESTIGATOR:	okay . 

"
0:40
"
INVESTIGATOR:	okay  can you tell me what the story was about ? 
INVESTIGATOR:	anything you remember about that story . 
PARTICIPANT:	well  uncle Bill and Johnny . 
PARTICIPANT:	and uncle … …uh Johnny admired uncle Bill because uncle Bill had taken him on a camping trip . 
```
