## Supplementary material for "Text dialogue analysis Based ChatGPT for Primary Screening of Mild Cognitive Impairment": Data(GPT4_vs_GPT3.5_model1-5): 111.txt

```
Picture descriptions -- Cookie Theft, Cat Rescue, "Going and Coming" (Norman Rockwell)
Story narrative -- Cinderella
Procedural narrative -- Peanut butter and jelly sandwich
Personal narrative -- Hometown
"
INVESTIGATOR:	…um that I started recording . 
INVESTIGATOR:	and it might ask you to say like . 
INVESTIGATOR:	got it . 
INVESTIGATOR:	or something . 
INVESTIGATOR:	it's been different for each person I've worked with . 
PARTICIPANT:	got it . 
PARTICIPANT:	okay . 
INVESTIGATOR:	so  what I'm gonna have you do now is …um we're gonna look at a few different scenes . 
INVESTIGATOR:	…um and I'm gonna have you kind_of tell me about each one in different ways . 
PARTICIPANT:	(o)kay . 
INVESTIGATOR:	so  are you able to see this picture okay ? 
PARTICIPANT:	yeah  fine . 
"
INVESTIGATOR:	okay  can you just tell me everything that you see going on in this picture ? 
PARTICIPANT:	a little boy trying to get a cookie for his sister who's about to fall …um …bec because he's standing on a stool that's tipping backwards . 
PARTICIPANT:	a mother who's looking out the window wiping her dishes as the sink runs over to flood the kitchen . 
INVESTIGATOR:	perfect . 
INVESTIGATOR:	and for this next one …um there's gonna be another picture . 
INVESTIGATOR:	…um this picture tells a story . 
INVESTIGATOR:	so  I'd like you to tell me a story about what you see going on in this picture that has a beginning a middle and an end . 
PARTICIPANT:	…uh once upon a time a little girl was out riding her tricycle . 
PARTICIPANT:	and she saw a cat …uh that was stuck on the limb of a tree . 
PARTICIPANT:	…uh I guess that's her father …um tried to go get the cat . 
PARTICIPANT:	and the dog was barking at the father for crying climbing the tree . 
PARTICIPANT:	and in the background you have birds … a bird cheep … or … chirping . 
PARTICIPANT:	…um the father is stuck . 
PARTICIPANT:	someone who we can't see called the fire department . 
PARTICIPANT:	the fire department arrived with a ladder to help the father down . 
PARTICIPANT:	it looks like what really haptinau (happened) is the father …had his … got up the tree by using his ladder which fell to the ground . 
INVESTIGATOR:	perfect . 
INVESTIGATOR:	thank_you . 
INVESTIGATOR:	and we're gonna do that one more time with a different picture . 
INVESTIGATOR:	…um so  it's like two pictures in one . 
INVESTIGATOR:	…um but if you can tell me a story about what you see happening in this picture that has a beginning a middle and an end . 
PARTICIPANT:	hm .  
PARTICIPANT:	…uh you have …t  … the same family shown riding on a trip with … the same father driving in the car in the top picture . 
PARTICIPANT:	the son is leaning out the window . 
PARTICIPANT:	and the dog is also in front of the son leaning out the window . 
PARTICIPANT:	the daughter is blowing bubblegum . 
PARTICIPANT:	and the … looks like a grandmother or grandfather's in the back . 
PARTICIPANT:	somebody's in the back . 
PARTICIPANT:	can't make out who it is . 
PARTICIPANT:	and another son . 
PARTICIPANT:	maybe twins (be)cause they have on the …s 
PARTICIPANT:	I guess they're going someplace and everything … everyone is excited . 
PARTICIPANT:	…uh on the bottom picture they are 
PARTICIPANT:	wherever they were going, they're on their way home . 
PARTICIPANT:	everyone is tired . 
PARTICIPANT:	you can see the mother in the front . 
PARTICIPANT:	and the little daughter that I couldn't see in the front in the first picture is sleeping . 
PARTICIPANT:	the kids are hanging out the window . 
PARTICIPANT:	and the grandmother and I guess another kid is sitting in the back . 
PARTICIPANT:	and everyone is tired . 
PARTICIPANT:	so  that's it .  
INVESTIGATOR:	perfect . 
INVESTIGATOR:	alright . 
INVESTIGATOR:	and I'm gonna have you tell me one more story now . 
INVESTIGATOR:	oops . 
INVESTIGATOR:	…uh are you familiar with the story of Cinderella ? 
PARTICIPANT:	yes . 
PARTICIPANT:	sort_of . 
PARTICIPANT:	yeah . 
INVESTIGATOR:	…um I can show you some pictures to kind_of jog your memory . 
PARTICIPANT:	no  …I'm just … I don't . 
PARTICIPANT:	yeah  I'm familiar with Cinderella . 
INVESTIGATOR:	okay . 
INVESTIGATOR:	can … can you tell me the story of Cinderella then ? 
PARTICIPANT:	oh  there's so many of them . 
PARTICIPANT:	…um …cinder Cinderella was a stepdaughter to a stepmother after  … Cinderella's father died . 
PARTICIPANT:	the stepmother had two daughters who treated … …s along with the stepmother treated Cinderella poorly . 
PARTICIPANT:	…uh the king in the kingdom where they lived decided it was time for his son to marry . 
PARTICIPANT:	and he held a ball . 
PARTICIPANT:	…cin …cin Cinderella …uh wanted to go to the ball . 
PARTICIPANT:	but the stepsisters said . 
PARTICIPANT:	no  you don't have anything to wear yada_yada_yada . 
PARTICIPANT:	and …um the fairy godmother came and took a pumpkin and turned it into a coach , gave her a glass slipper , and … and decked her out for the ball . 
PARTICIPANT:	and she gave her some glass slippers . 
PARTICIPANT:	but she cautioned her that she hadta be home by midnight . 
PARTICIPANT:	Cinderella was having such a good time when she got to the ball that she didn't take notice of the time . 
PARTICIPANT:	and all_of_a_sudden it was midnight . 
PARTICIPANT:	she ran down the stairs to get back to the …um coach . 
PARTICIPANT:	and on the way down the stairs she lost her slipper . 
PARTICIPANT:	so  when she got home, everything was back like it was . 
PARTICIPANT:	and the prince who had fallen in love with Cinderella wanted to find her . 
PARTICIPANT:	so  he had …uh a search party going throughout the kingdom saying whoever could slip <in this picture I_mean … in this slipper …uh was the one and he would marry . 
PARTICIPANT:	and he finally found after the stepsisters tried to put on the slipper . 
PARTICIPANT:	they couldn't of_course . 
PARTICIPANT:	but it fit Cinderella . 
PARTICIPANT:	end of story .  
PARTICIPANT:	she lived happily ever after as a princess . 
INVESTIGATOR:	perfect . 
INVESTIGATOR:	alright  so  I'm gonna have you tell me two more things . 
INVESTIGATOR:	…um right now is …um first can you tell me how you would make a peanut butter and jelly sandwich ? 
PARTICIPANT:	doodoo first I would get the …uh ingredient . 
PARTICIPANT:	put … take two slices of bread out . 
PARTICIPANT:	put peanut butter on one and jelly on the other . 
PARTICIPANT:	put them two together . 
PARTICIPANT:	and then cut them so … into bite size pieces . 
INVESTIGATOR:	perfect . 
```
