## Supplementary material for "Text dialogue analysis Based ChatGPT for Primary Screening of Mild Cognitive Impairment": Data(GPT4_vs_GPT3.5_model1-5): 113.txt

```
Cookie Theft Picture Description
Recall 1: George and Melanie: Just after Thanksgiving George Miller moved in with his son's family. His granddaughter, Melanie, enjoyed listening to the wonderful stories about his childhood in the city. She asked if they could visit the house where he had lived as a child. One Friday, George and Melanie set off on their trip. The streets were crowded and George held Melanie's hand tightly. The little girl was frightened of the noisy streets and, although she did not tell her grandfather, she was pleased to return to the country.
Recall 2: Uncle Bill and Johnny: Bill returned to the USA on 4 July. As with other relatives, his nephew Johnny welcomed him back very much. They used to spend happy times in the summer, like camping and fishing.
Sentence Construction task

INVESTIGATOR:	what I'd like you to do is just to tell me everything that you see going on in the picture . 
INVESTIGATOR:	okay ? 
INVESTIGATOR:	everything you see going on in the picture . 
PARTICIPANT:	well  Johnny's in the cookie jar handin(g) …um cookies to his sister who has her fingers up to her lips . 
PARTICIPANT:	they're at the … …uh on the … at the … he's at the …uh cupboard above the countertop . 
PARTICIPANT:	the mother has her back to them washing … …uh drying dishes . 
PARTICIPANT:	the water's overflowing from the sink . 
PARTICIPANT:	the window's up . 
PARTICIPANT:	and she has on a dress with an apron . 
PARTICIPANT:	and …um cups are on the countertop . 
PARTICIPANT:	and the water is on the floor . 
PARTICIPANT:	oh  and … and he's about to fall because the …uh stepstool is tilting because he's up there getting the cookie jar … getting into the cookie jar . 
PARTICIPANT:	that's all I can … that's there that I can see . 

"
7:25
" 
PARTICIPANT:	well the family was very happy that uncle Bill was coming in on the fourth of July . 
PARTICIPANT:	and  Johnny was especially  happy because he could remember  when he and his uncle went trout fishing on the river . 
PARTICIPANT:	and they had a very good time . 
PARTICIPANT:	and that's all I remember .  
INVESTIGATOR:	okay  that's fine . 
"
21:33
"
INVESTIGATOR:	can you think of anything from that story I read you ? 
PARTICIPANT:	the … the uncle was coming in  …uh to visit this family …uh on the fourth of July . 
PARTICIPANT:	and the …  the little boy . 
PARTICIPANT:	Johnny I think his name was . 
PARTICIPANT:	was very happy  to see him because he …uh remembered what good times they had had  going trout fishing . 
INVESTIGATOR:	(o)kay  anything else ? 
PARTICIPANT:	hmhunh .  
INVESTIGATOR:	okay  that's fine .
"
23:20
" 
INVESTIGATOR:	anything at all that you can think of from that story . 
PARTICIPANT:	Melody's grandfather visited them for Thanksgiving . 
PARTICIPANT:	and she was very happy  to have him visit because she enjoyed the …s storytelling . 
PARTICIPANT:	and one day  he … she wanted to visit  his childhood home . 
PARTICIPANT:	but she was very frightened of the noise  in the city . 
PARTICIPANT:	and was very glad ... 
PARTICIPANT:	although she enjoyed …  (en)joyed going there . 
PARTICIPANT:	but she was very glad when she came home . 
INVESTIGATOR:	okay . 

INVESTIGATOR:	okay  good . 
INVESTIGATOR:	here's the first word . 
INVESTIGATOR:	pencil . 
PARTICIPANT:	the pencil  fell on the floor . 
INVESTIGATOR:	tree . 
PARTICIPANT:	the tree is growing beautifully . 
INVESTIGATOR:	now I'm gonna give you two words . 
INVESTIGATOR:	don't worry about the order that I give you the two words in . 
INVESTIGATOR:	just use both of them in one short simple sentence . 
INVESTIGATOR:	child , hospital . 
PARTICIPANT:	what is it ?  
INVESTIGATOR:	child , hospital . 
PARTICIPANT:	oh !  
PARTICIPANT:	the child is in the hospital . 
INVESTIGATOR:	cold , winter . 
PARTICIPANT:	yesterday was a cold winter day . 
INVESTIGATOR:	now I'm gonna give you three words . 
INVESTIGATOR:	I don't want you to worry about the order that I give them to you . 
INVESTIGATOR:	just give me a short simple sentence using all three . 
INVESTIGATOR:	chair , doctor , sit . 
PARTICIPANT:	sit in the doctor's chair . 
INVESTIGATOR:	bureau , open , drawer . 
PARTICIPANT:	open the bureau drawer . 
```
