## Supplementary material for "Text dialogue analysis Based ChatGPT for Primary Screening of Mild Cognitive Impairment": Data(GPT4_vs_GPT3.5_model1-5): 116.txt

```
Cookie Theft Picture Description
Recall 1: George and Melanie: Just after Thanksgiving George Miller moved in with his son's family. His granddaughter, Melanie, enjoyed listening to the wonderful stories about his childhood in the city. She asked if they could visit the house where he had lived as a child. One Friday, George and Melanie set off on their trip. The streets were crowded and George held Melanie's hand tightly. The little girl was frightened of the noisy streets and, although she did not tell her grandfather, she was pleased to return to the country.
Recall 2: Uncle Bill and Johnny: Bill returned to the USA on 4 July. As with other relatives, his nephew Johnny welcomed him back very much. They used to spend happy times in the summer, like camping and fishing.
Sentence Construction task

INVESTIGATOR:	tell me everything that you see going on in the picture . 
INVESTIGATOR:	what's happening in that picture ? 
PARTICIPANT:	the man ¡­ the ¡­ the boy's goin(g) into the cookie jar  . 
PARTICIPANT:	and the mother is  standin(g) here ¡­ over here . 
PARTICIPANT:	cookie jar .  
PARTICIPANT:	the guy's goin(g) into the cookie jar . 
PARTICIPANT:	mother's ¡­  mother's doin(g) the dishes ¡­ or just puttin(g) it on the table . 
PARTICIPANT:	I don't know .  
PARTICIPANT:	¡­ oh oop xxx here . 
PARTICIPANT:	curtains .  
INVESTIGATOR:	what's happening over here ? 
PARTICIPANT:	over here ?  
INVESTIGATOR:	uhhuh . 
PARTICIPANT:	 puttin(g) shoes on ?  
INVESTIGATOR:	uhhuh . 
PARTICIPANT:	that's it .  
INVESTIGATOR:	and what's happening here ? 
INVESTIGATOR:	what's going on here ? 
PARTICIPANT:	looks like water .  
INVESTIGATOR:	mhm . 
INVESTIGATOR:	what's it doing ? 
PARTICIPANT:	cleanin(g) dishes .  
INVESTIGATOR:	mhm . 
INVESTIGATOR:	okay . 
INVESTIGATOR:	thank_you . 

"
14:00
"
INVESTIGATOR:	can you tell me what you can remember of the story ? 
PARTICIPANT:	¡­ 
INVESTIGATOR:	remember what the story was about ? 
PARTICIPANT:	no .  
PARTICIPANT:	not at all .  
INVESTIGATOR:	no ? 
PARTICIPANT:	not yet .  
PARTICIPANT:	no .  
PARTICIPANT:	try again .  
PARTICIPANT:	oh_my .  
INVESTIGATOR:	remember any names ? 
INVESTIGATOR:	remember any names from the story ? 
INVESTIGATOR:	or just the gist of it . 
INVESTIGATOR:	a word or a phrase . 
INVESTIGATOR:	anything at all . 
PARTICIPANT:	I xxx ¡­ute utensils, but I xxx ...  
INVESTIGATOR:	pardon ? 
INVESTIGATOR:	oh . 
PARTICIPANT:	you_know the ¡­uh spoon and the comb .  
INVESTIGATOR:	uhhuh . 
INVESTIGATOR:	okay you remember those but the story's gone . 
PARTICIPANT:	xxx .  
PARTICIPANT:	but I don't ...  
PARTICIPANT:	the story's gone yeah .  
INVESTIGATOR:	okay . 
"
63:50
"
INVESTIGATOR:	now then can you remember any of that story ? 
INVESTIGATOR:	what was it about ? 
PARTICIPANT:	xxx I don't know .  
INVESTIGATOR:	do you remember what the story was about ? 
INVESTIGATOR:	it was about a man . 
PARTICIPANT:	about a man ?  
INVESTIGATOR:	about a man . 
INVESTIGATOR:	do you remember his name  the man ? 
INVESTIGATOR:	no ? 
PARTICIPANT:	¡­uh about the president ?  
INVESTIGATOR:	not the president . 
INVESTIGATOR:	that was something else we did before . 
PARTICIPANT:	the ¡­ ¡­pre something else ?  
INVESTIGATOR:	mhm . 
INVESTIGATOR:	no this man's name was George Miller . 
PARTICIPANT:	George Miller .  
INVESTIGATOR:	mhm and his granddaughter Melanie . 
PARTICIPANT:	oh .  
INVESTIGATOR:	do you remember the story about George Miller and his granddaughter Melanie ? 
PARTICIPANT:	I don't think so .  
INVESTIGATOR:	no ? 
PARTICIPANT:	I don't .  
INVESTIGATOR:	do you know what George and Melanie did ? 
PARTICIPANT:	no .  
INVESTIGATOR:	no ? 
INVESTIGATOR:	George useta tell Melanie stories . 
INVESTIGATOR:	do you know what they were about ? 
INVESTIGATOR:	what were George's stories about ? 
INVESTIGATOR:	where he lived as a child . 
INVESTIGATOR:	the stories were about where he lived as a child . 
PARTICIPANT:	¡­hm ¡­hm .  
INVESTIGATOR:	okay . 

INVESTIGATOR:	the first word is pencil . 
PARTICIPANT:	pencil?  
INVESTIGATOR:	mhm . 
PARTICIPANT:	okay .  
INVESTIGATOR:	can you put the word pencil into a sentence for me ? 
PARTICIPANT:	yes .  
PARTICIPANT:	I broke my pencil . 
INVESTIGATOR:	mhm . 
INVESTIGATOR:	can you put the word tree@q ¡­ tree@q into a sentence ? 
PARTICIPANT:	tree ?  
PARTICIPANT:	yeah .  
PARTICIPANT:	I love to walk up to a tree . 
INVESTIGATOR:	mhm . 
PARTICIPANT:	mhm .  
INVESTIGATOR:	now I am going to give you two words . 
PARTICIPANT:	okay .  
INVESTIGATOR:	I want you to use both words in one brief simple sentence . 
PARTICIPANT:	okay .  
INVESTIGATOR:	and you don't needta worry about the order . 
INVESTIGATOR:	child , hospital . 
PARTICIPANT:	child , hospital .  
INVESTIGATOR:	mhm . 
PARTICIPANT:	okay .  
INVESTIGATOR:	can you think of a sentence ? 
INVESTIGATOR:	think of a sentence using the words child@q hospital@q . 
PARTICIPANT:	hospital .  
INVESTIGATOR:	mhm . 
PARTICIPANT:	they took the child by  ambulance . 
INVESTIGATOR:	okay . 
INVESTIGATOR:	now I'm going to give you another two words . 
INVESTIGATOR:	use both words in one sentence . 
PARTICIPANT:	¡­hm .  
INVESTIGATOR:	cold , winter . 
PARTICIPANT:	cold , winter ?  
INVESTIGATOR:	mhm . 
PARTICIPANT:	okay ¡­c cold , winter ...  
PARTICIPANT:	we have cold  weather in Pennsylvania . 
INVESTIGATOR:	mhm . 
INVESTIGATOR:	now I'm going to give you three words . 
PARTICIPANT:	okay .  
INVESTIGATOR:	I want you to put all three words into one brief simple sentence . 
INVESTIGATOR:	and don't worry about the order . 
PARTICIPANT:	okay .  
INVESTIGATOR:	here are the words . 
INVESTIGATOR:	chair ¡­ chair , doctor , sit . 
PARTICIPANT:	chair , doctor , sick .  
INVESTIGATOR:	no sit . 
PARTICIPANT:	sit ?  
INVESTIGATOR:	mhm . 
PARTICIPANT:	okay ?  
INVESTIGATOR:	sit . 
PARTICIPANT:	year .  
PARTICIPANT:	the doctor made me sit on the chair . 
INVESTIGATOR:	mhm . 
INVESTIGATOR:	now then here's another three words . 
INVESTIGATOR:	bureau , open , drawer . 
PARTICIPANT:	bureau , open , drawer .  
INVESTIGATOR:	mhm . 
INVESTIGATOR:	can you put those three words into a sentence ? 
PARTICIPANT:	pen drawer?.  
PARTICIPANT:	the drawer ?  
PARTICIPANT:	who opened the drawer ? 
INVESTIGATOR:	okay . 
PARTICIPANT:	okay .  
```
