## Supplementary material for "Text dialogue analysis Based ChatGPT for Primary Screening of Mild Cognitive Impairment": Data(GPT4_vs_GPT3.5_model1-5): 121.txt

```
Picture descriptions -- Cookie Theft, Cat Rescue, "Going and Coming" (Norman Rockwell)
Story narrative -- Cinderella
Procedural narrative -- Peanut butter and jelly sandwich
Personal narrative -- Hometown
"
INVESTIGATOR:	www .
INVESTIGATOR:	so  what we're gonna do now is I'm gonna show you some different pictures and have you kind_of tell me some different things about them . 
INVESTIGATOR:	so  are you able to see this picture okay ? 
PARTICIPANT:	yes . 
"
INVESTIGATOR:	so I'd like you to just look at this picture and tell me everything that you see happening . 
PARTICIPANT:	…um I see that …um they're not organized . 
PARTICIPANT:	…um that …uh number one the … the boy is standing on a …uh stool which is just about to collapse . 
PARTICIPANT:	and he's gonna get hurt . 
PARTICIPANT:	…um and they're in the … we're in the kitchen, by the way . 
PARTICIPANT:	so  it's the mother … mother with the …s son and daughter . 
PARTICIPANT:	and the mother is …uh cleaning dishes . 
PARTICIPANT:	but …uh she let the water and the sink run loose . 
PARTICIPANT:	it … it filled up the sink and is now running down on the floor . 
PARTICIPANT:	…um so  as a general rule, things aren't going too well in the house . 
PARTICIPANT:	…um there's … there's a curtain there and a yard . 
PARTICIPANT:	and I can't discern what's out in the yard . 
PARTICIPANT:	but jumping back to the boy , he's … he's got cookie . 
PARTICIPANT:	he went to the cookie jar . 
PARTICIPANT:	and …um he's …uh trying to get cookies out_of that . 
PARTICIPANT:	…um I can't figure out what's in tha> … …uh in … in the …uh picture over in the window . 
PARTICIPANT:	…um that's about it .  
INVESTIGATOR:	that works for me . 
INVESTIGATOR:	thank_you , sir . 
INVESTIGATOR:	and so  we're gonna look at another picture now . 
INVESTIGATOR:	can you see this ? 
PARTICIPANT:	 you want less … less or more comments ?  
INVESTIGATOR:	oh  no  whatever you tell me is perfect . 
PARTICIPANT:	okay .  
INVESTIGATOR:	can you see this one okay ? 
PARTICIPANT:	yes .  
INVESTIGATOR:	so  this picture tells a story . 
INVESTIGATOR:	so  I want you to look at everything that's happening and then tell me a story about what you see . 
INVESTIGATOR:	and tell the story with a beginning, middle, and an end . 
PARTICIPANT:	well  what it shows is a … is a tree …uh with a father on one of the upper branches . 
PARTICIPANT:	…um …uh or a man, the … …uh the …uh upper benches ( branches) . 
PARTICIPANT:	…um if you extend out to the bench ( branch ) he's sitting on you'll see the cat . 
PARTICIPANT:	and …uh they're … both the … the man and the little girl on the floor … on the … on the ground are going after the cat . 
PARTICIPANT:	he's gonna work his way out through the branches . 
PARTICIPANT:	she's gonna hold her hands open . 
PARTICIPANT:	and when the cat jumps, she'll catch it . 
PARTICIPANT:	…uh she has a motorcy(cle) ( tricycle ) … a … a tricycle there . 
PARTICIPANT:	…um the dog's trying to help but he can't climb the tree . 
PARTICIPANT:	he's just at the bottom of the tree . 
PARTICIPANT:	so  they … somewhere along the line they've called the well … the fire company who were in the background coming with the ladder …uh to get …uh both the cat and … and the father . 
PARTICIPANT:	okay .  
PARTICIPANT:	…um that's it .  
PARTICIPANT:	and there's a ladder on the … the ladder on the ground . 
PARTICIPANT:	but obviously it wasn't big enough …uh to … to … to go all the way up get the father and the cat . 
PARTICIPANT:	that's it .  
PARTICIPANT:	and there's a firetruck of_course in the background . 
INVESTIGATOR:	thank_you . 
PARTICIPANT:	bird … and a bird . 
INVESTIGATOR:	thank_you . 
PARTICIPANT:	okay .  
INVESTIGATOR:	so  we're gonna do it one more time . 
INVESTIGATOR:	and so  I want you to look at this picture . 
INVESTIGATOR:	and this picture also tells this story . 
INVESTIGATOR:	so  I want you to look at everything that's happening and tell me a story about what you see . 
INVESTIGATOR:	and tell me a story with a beginning, middle, and an end . 
PARTICIPANT:	I see the mother or a father in the front of a … of a car . 
PARTICIPANT:	…um and they're in the front . 
PARTICIPANT:	and the middle and the back are the … the children . 
PARTICIPANT:	…um they're … looks like … …uh … looks like three …uh or two children, plus a baby or a small child on the … in a … probably in a car seat . 
PARTICIPANT:	…um they … they also brought their dog along with them . 
PARTICIPANT:	so  generally speaking they're … they're …um all going out somewhere …um to play . 
PARTICIPANT:	…um that's all I have really .  
INVESTIGATOR:	it's okay . 
INVESTIGATOR:	yeah . 
INVESTIGATOR:	thank_you . 
INVESTIGATOR:	alright  so  I'm gonna have you tell me one more story . 
INVESTIGATOR:	but you probably heard about this story before . 
INVESTIGATOR:	are you familiar with the story of Cinderella ? 
PARTICIPANT:	yes . 
INVESTIGATOR:	okay . 
INVESTIGATOR:	so  can you …um tell me the story of ? 
INVESTIGATOR:	or … so  you can either tell me it right now . 
INVESTIGATOR:	or I have some pictures I can show you if you want me to jog your memory a little bit . 
PARTICIPANT:	yes  the pictures . 
INVESTIGATOR:	okay . 
INVESTIGATOR:	so  once I finish showing you_all the pictures, then I'll have you tell me „ okay ? 
PARTICIPANT:	mhm . 
INVESTIGATOR:	alright  did that jog your memory a little bit ? 
PARTICIPANT:	a little bit . 
INVESTIGATOR:	alright  can you tell me the story of Cinderella ? 
PARTICIPANT:	…um Cinderella was a …uh maid working in a … in a home . 
PARTICIPANT:	and …uh they were generally mean to her . 
PARTICIPANT:	and …uh what they were looking for is a … is … was the mother and … and three … three daughters . 
PARTICIPANT:	and they were getting ready for the … for the ball . 
PARTICIPANT:	and for some reason they couldn't go . 
PARTICIPANT:	but …uh they wind up . 
PARTICIPANT:	…uh …um Cinderella had an opportunity to … to show up „ you_know . 
PARTICIPANT:	and …um she went to the ball . 
PARTICIPANT:	and she met this Prince Charming , okay ? 
PARTICIPANT:	and …uh but she hadta leave at the end . 
PARTICIPANT:	but she left …uh a slipper there . 
PARTICIPANT:	and …uh they …um were … they checked all around the ( to ) find out who would … …uh whose foot would fit into that …uh glass slipper . 
PARTICIPANT:	and it turned out to be …uh Cinderella . 
PARTICIPANT:	and …uh she …uh ultimately went off with the Prince Charming . 
PARTICIPANT:	and they lived their life happily ever after . 
PARTICIPANT:	that's that .  
INVESTIGATOR:	thank_you . 
INVESTIGATOR:	and the next thing we're gonna do is a little bit different . 
INVESTIGATOR:	but I'd like you to tell me how to make a peanut butter and jelly sandwich . 
PARTICIPANT:	 I would use …uh … a …pee …uh ... 
PARTICIPANT:	you need two pieces of bread for a slice … for a sandwich . 
PARTICIPANT:	so  I'd get the two pieces of bread . 
PARTICIPANT:	and …uh …um with a knife I'd go into the …uh …um cabinet and get the … …uh the peanut butter and spread it on the … on the two pieces of bread …um with a knife . 
PARTICIPANT:	and then go and then get …uh the jelly out and …c cover . 
PARTICIPANT:	wherever I have … wherever I have peanut butter, I cover it with jelly . 
PARTICIPANT:	…um and I cut it in half so you can eat it . 
PARTICIPANT:	that's it .  
INVESTIGATOR:	sounds delicious . 
```
