## Supplementary material for "Text dialogue analysis Based ChatGPT for Primary Screening of Mild Cognitive Impairment": Data(GPT4_vs_GPT3.5_model1-5): 124.txt

```
Cookie Theft Picture Description
Recall 1: George and Melanie: Just after Thanksgiving George Miller moved in with his son's family. His granddaughter, Melanie, enjoyed listening to the wonderful stories about his childhood in the city. She asked if they could visit the house where he had lived as a child. One Friday, George and Melanie set off on their trip. The streets were crowded and George held Melanie's hand tightly. The little girl was frightened of the noisy streets and, although she did not tell her grandfather, she was pleased to return to the country.
Recall 2: Uncle Bill and Johnny: Bill returned to the USA on 4 July. As with other relatives, his nephew Johnny welcomed him back very much. They used to spend happy times in the summer, like camping and fishing.
Sentence Construction task

PARTICIPANT:	…uh the water's overflowing in the sink . 
PARTICIPANT:	the woman's …wa drying dishes . 
PARTICIPANT:	…uh the boy is …uh tipping over his …s stool . 
PARTICIPANT:	he is also reaching into the cookie jar . 
PARTICIPANT:	the girl is reaching up for a cookie and she is laughing . 
PARTICIPANT:	and …uh I think that's it .  

PARTICIPANT:	xxx ? 
PARTICIPANT:	xxx . 
PARTICIPANT:	xxx . 
PARTICIPANT:	for Thanksgiving George Miller moved in with his son . 
PARTICIPANT:	his granddaughter Melanie enjoyed listening to his stories and asked if she could see the house where he had lived in the city . 
PARTICIPANT:	and they went to the city . 
PARTICIPANT:	and the loud noises frightened her . 
PARTICIPANT:	and she did not tell her grandfather and was happy to return to the country .
"
6:42
" 
PARTICIPANT:	you mean about …uh Robert Miller ?  
INVESTIGATOR:	okay  anything else ? 
PARTICIPANT:	oh  no  George Miller and … and his …uh ... 
PARTICIPANT:	George Miller moved in with his family . 
PARTICIPANT:	and the daughter …hm …hm …hm  Monica  was so thrilled with his stories about his earlier years . 
PARTICIPANT:	and she asked if she could go and see their … see his town where he lived . 
PARTICIPANT:	they went into the city . 
PARTICIPANT:	and the grandfather held her hand very tightly . 
PARTICIPANT:	and …uh she was very happy to see his home . 
PARTICIPANT:	but she was frightened of the city noises and did not tell him but was very happy to get back to the country . 
INVESTIGATOR:	good . 

INVESTIGATOR:	pencil . 
PARTICIPANT:	you are writing with a pencil . 
INVESTIGATOR:	tree . 
PARTICIPANT:	the tree in the backyard is a plum tree . 
INVESTIGATOR:	I'm going to give you two words and I'd like you to use them both for me in a sentence . 
INVESTIGATOR:	child hospital . 
PARTICIPANT:	the child hadta be taken  to the hospital for an illness . 
INVESTIGATOR:	cold , winter . 
PARTICIPANT:	it's very cold in the winter season . 
INVESTIGATOR:	now I'm gonna give you three words . 
INVESTIGATOR:	you can do the same thing . 
INVESTIGATOR:	use them in a sentence . 
INVESTIGATOR:	chair , doctor , sit . 
PARTICIPANT:	the doctor usually asks you to sit in a chair to take your blood pressure . 
INVESTIGATOR:	bureau , open , drawer . 
PARTICIPANT:	the drawer in the bureau was left open by mistake . 
```
