## Supplementary material for "Text dialogue analysis Based ChatGPT for Primary Screening of Mild Cognitive Impairment": Data(GPT4_vs_GPT3.5_model1-5): 126.txt

```
Cookie Theft Picture Description
Recall 1: George and Melanie: Just after Thanksgiving George Miller moved in with his son's family. His granddaughter, Melanie, enjoyed listening to the wonderful stories about his childhood in the city. She asked if they could visit the house where he had lived as a child. One Friday, George and Melanie set off on their trip. The streets were crowded and George held Melanie's hand tightly. The little girl was frightened of the noisy streets and, although she did not tell her grandfather, she was pleased to return to the country.
Recall 2: Uncle Bill and Johnny: Bill returned to the USA on 4 July. As with other relatives, his nephew Johnny welcomed him back very much. They used to spend happy times in the summer, like camping and fishing.
Sentence Construction task

PARTICIPANT:	the …uh young fellow is …s standing on the step ladder which is . 
PARTICIPANT:	it's a stool which is getting ready to fall . 
PARTICIPANT:	he's handing … he's getting a cookie out while he's handing one to the sister . 
PARTICIPANT:	the top is falling off of the cookie jar . 
PARTICIPANT:	the girl is standin(g) on the floor with her hand reachin(g) up for the cookie while she has her right hand up to her mouth . 
PARTICIPANT:	I think she's tellin(g) him to watch it . 
PARTICIPANT:	he's at the cupboard with the door open . 
PARTICIPANT:	the mother has her back turned towards them . 
PARTICIPANT:	the water is overflowing from the faucet into the sink onto the floor while she wipes … …uh while she dries …uh a dish . 
PARTICIPANT:	and she doesn't even hear or know what's going on . 
PARTICIPANT:	there the cupboard doors are closed . 
PARTICIPANT:	the window is open or closed and you can see outside . 
PARTICIPANT:	the path flowers and so forth .  
PARTICIPANT:	now I know I'm missing something .  
PARTICIPANT:	she's standing in the water . 
PARTICIPANT:	the faucet … the sink is overflowing . 
PARTICIPANT:	two cups and a plate are there . 
PARTICIPANT:	that's all I can see .  
INVESTIGATOR:	okay that's fine . 

"
0：35
"
PARTICIPANT:	they wanted to return …h  home . 
PARTICIPANT:	and his daughter and grandchild . 
PARTICIPANT:	he took the … he held the grandchild's hand . 
INVESTIGATOR:	but … and she became …uh frightened of the noise . 
PARTICIPANT:	and …um  …hm … 
PARTICIPANT:	…s …um that's all .  
INVESTIGATOR:	okay  that's fine . 
"
13：04
"
INVESTIGATOR:	can you remember anything from that story ? 
PARTICIPANT:	George Miller wanted to visit his  …um home  in another city . 
INVESTIGATOR:	okay  anything else ? 
PARTICIPANT:	and he  took his granddaughter  …uh with him . 
PARTICIPANT:	and they held hands as they walked along . 
PARTICIPANT:	and she became frightened of the noise . 
PARTICIPANT:	 but I think that's wrong because if he was goin(g) to the country  there wouldn't be any noise .  
PARTICIPANT:	so maybe … well  I don't know if he was going to the city .  
PARTICIPANT:	I forgot .  
PARTICIPANT:	but either way they were  going someplace . 
PARTICIPANT:	and …uh  she … but she enjoyed being …uh there  with him . 
PARTICIPANT:	they had a good time together . 
INVESTIGATOR:	okay . 

INVESTIGATOR:	the first word is pencil . 
PARTICIPANT:	the pencil … the point … …uh the pencil point … the …uh  pencil is broken .
INVESTIGATOR:	how_(a)bout tree. 
PARTICIPANT:	the tree is …go is growing very tall . 
INVESTIGATOR:	now I'm gonna give you two words . 
INVESTIGATOR:	don't worry about the order that I give them to you . 
INVESTIGATOR:	just use both of them in one short simple sentence . 
INVESTIGATOR:	child , hospital . 
PARTICIPANT:	they took the child to the hospital . 
INVESTIGATOR:	mhm . 
INVESTIGATOR:	cold , winter . 
PARTICIPANT:	cold it was … it was .  
INVESTIGATOR:	cold , winter . 
PARTICIPANT:	cold .  
INVESTIGATOR:	and winter . 
PARTICIPANT:	and winter .  
INVESTIGATOR:	okay . 
PARTICIPANT:	the winter was very cold . 
INVESTIGATOR:	now I'm gonna give you three words . 
INVESTIGATOR:	again don't worry about the order . 
INVESTIGATOR:	just use all three of them in one short simple sentence . 
PARTICIPANT:	mhm .  
INVESTIGATOR:	chair , doctor , sit . 
PARTICIPANT:	the doctor  told me to sit down in the chair . 
INVESTIGATOR:	bureau , open , drawer . 
PARTICIPANT:	the bureau drawer was open . 
INVESTIGATOR:	okay  good . 
PARTICIPANT:	mhm .  
```
