## Supplementary material for "Text dialogue analysis Based ChatGPT for Primary Screening of Mild Cognitive Impairment": Data(GPT4_vs_GPT3.5_model1-5): 129.txt

```
Cookie Theft Picture Description
Recall 1: George and Melanie: Just after Thanksgiving George Miller moved in with his son's family. His granddaughter, Melanie, enjoyed listening to the wonderful stories about his childhood in the city. She asked if they could visit the house where he had lived as a child. One Friday, George and Melanie set off on their trip. The streets were crowded and George held Melanie's hand tightly. The little girl was frightened of the noisy streets and, although she did not tell her grandfather, she was pleased to return to the country.
Recall 2: Uncle Bill and Johnny: Bill returned to the USA on 4 July. As with other relatives, his nephew Johnny welcomed him back very much. They used to spend happy times in the summer, like camping and fishing.
Sentence Construction task

INVESTIGATOR:	and there it is . 
PARTICIPANT:	okay .  
PARTICIPANT:	apparently a mother and a daughter and a son are in the kitchen . 
PARTICIPANT:	and the son is standing on the stool which is tilting . 
PARTICIPANT:	and he has his hand in the cookie jar and handing one cookie to his sister .  
PARTICIPANT:	…uh at the same time the mother is …uh doing dishes and apparently looking out the windo(w) because …uh she has …uh allowed the sink to run over and it's …uh …uh cascading onto the floor and her feet . 
PARTICIPANT:	…uh she has … …uh  has …uh dried a few dishes …uh two cups and a plate and is …uh attempting to dry another plate now . 
PARTICIPANT:	and she's looking out into the yard which I could see the driveway and maybe the end of the house or the garage with a_lot_of shrubbery around it . 
INVESTIGATOR:	okay good . 

"
1:14
"
INVESTIGATOR:	okay  good . 
INVESTIGATOR:	can you tell me everything you can remember about the story . 
PARTICIPANT:	well  …uh George Miller lived in the city . 
PARTICIPANT:	and he had a granddaughter named Melody . 
PARTICIPANT:	and he formerly lived in the country . 
PARTICIPANT:	and his granddaughter was very much interested in his home in the country . 
PARTICIPANT:	so  one day he took her by the hand and took her to his country home . 
PARTICIPANT:	and she became frightened . 
PARTICIPANT:	and he then immediately brought her back to the city . 
INVESTIGATOR:	okay  good . 
INVESTIGATOR:	thank_you . 
"
6:35
"
INVESTIGATOR:	xxx . 
PARTICIPANT:	so  that's where George Miller had his grandson . 
PARTICIPANT:	and …th he … they lived in the city . 
PARTICIPANT:	and he told (th)em about the country place that he was raised . 
PARTICIPANT:	and … and the little child wanted to visit it . 
PARTICIPANT:	and they did . 
PARTICIPANT:	and the … the child became frightened . 
PARTICIPANT:	and he hastened back to the city . 
INVESTIGATOR:	okay  can you tell me the child's name ? 
PARTICIPANT:	no .  
INVESTIGATOR:	okay  and what time of the year did George move in with his son's family ? 
PARTICIPANT:	 it was the fall , I believe . 
INVESTIGATOR:	okay  good . 

INVESTIGATOR:	okay  good . 
INVESTIGATOR:	I got to put the tape in . 
INVESTIGATOR:	the first word is pencil . 
PARTICIPANT:	a pencil is used in writing . 
INVESTIGATOR:	tree . 
PARTICIPANT:	trees grow tall . 
INVESTIGATOR:	okay . 
INVESTIGATOR:	now I have two words . 
INVESTIGATOR:	don't worry about the order that I give them to you . 
INVESTIGATOR:	just give me a short brief sentence … sentence using both . 
INVESTIGATOR:	child , hospital . 
PARTICIPANT:	his child was in the hospital . 
INVESTIGATOR:	cold , winter . 
PARTICIPANT:	it may be a very cold winter . 
INVESTIGATOR:	okay . 
INVESTIGATOR:	now I have three words . 
INVESTIGATOR:	again  don't worry about the order just use all three words . 
INVESTIGATOR:	okay . 
INVESTIGATOR:	chair , doctor , sit . 
PARTICIPANT:	the doctor took me into the office and asked me to sit in the chair . 
INVESTIGATOR:	bureau , open , drawer . 
PARTICIPANT:	the room only had one piece of furniture  which was a bureau and the door … drawer was open . 
PARTICIPANT:	I'll make them shorter xxx  ...  
INVESTIGATOR:	okay . 
```
