## Supplementary material for "Text dialogue analysis Based ChatGPT for Primary Screening of Mild Cognitive Impairment": Data(GPT4_vs_GPT3.5_model1-5): 132.txt

```
Picture descriptions -- Cookie Theft, Cat Rescue, "Going and Coming" (Norman Rockwell)
Story narrative -- Cinderella
Procedural narrative -- Peanut butter and jelly sandwich
Personal narrative -- Hometown
"
INVESTIGATOR:	www .
INVESTIGATOR:	so  the next thing that we're gonna do is I'm gonna show you …um some different picture scenes and ask you to tell me different things about them , okay ? 
PARTICIPANT:	okay . 
INVESTIGATOR:	so  for this one, can you see this okay ? 
PARTICIPANT:	this meeting is being recorded . 
PARTICIPANT:	is on top of the picture ". 
INVESTIGATOR:	can you hit got_it ? 
PARTICIPANT:	so  I click on got_it . 
INVESTIGATOR:	yep . 
"
PARTICIPANT:	okay  now we have . 
PARTICIPANT:	we're in a kitchen . 
PARTICIPANT:	the mother is washing dishes . 
PARTICIPANT:	there are two children . 
PARTICIPANT:	the little boy is standing on a stool trying to get cookies out_of the cookie jar to hand to his sister . 
PARTICIPANT:	but the stool is about to fall . 
PARTICIPANT:	and the mother is not aware that the water is overflowing in the sink . 
PARTICIPANT:	…um she's standing in front of the sink which has a window . 
PARTICIPANT:	the window is open . 
PARTICIPANT:	and she's not aware … that there's a problem with the children . 
PARTICIPANT:	that's it .  
PARTICIPANT:	and her feet are getting wet . 
INVESTIGATOR:	thank_you . 
INVESTIGATOR:	so  I'm gonna show you another picture now . 
INVESTIGATOR:	and with this picture it's gonna tell a story . 
INVESTIGATOR:	so  I'd like for you to tell me a story about everything that's happening in this picture that has a beginning, middle, and an end . 
PARTICIPANT:	do I start now 
INVESTIGATOR:	mhm ?  
PARTICIPANT:	okay  it was a lovely day . 
PARTICIPANT:	and the father and his daughter decided to go out to climb a tree for reasons I really don't know . 
PARTICIPANT:	…um they took their dog and their cat . 
PARTICIPANT:	and the cat ran up the tree . 
PARTICIPANT:	got stuck on a limb . 
PARTICIPANT:	the father decided to get the ladder . 
PARTICIPANT:	and he would climb the tree to get the cat . 
PARTICIPANT:	…um he kind of got stuck on the limb . 
PARTICIPANT:	the daughter is certainly anxious to get her kittycat back . 
PARTICIPANT:	I'm making the assumption that … that somebody, the mother probably, called the fire department . 
PARTICIPANT:	and the fire department is coming with a ladder to save the day, to get the cat hopefully and the father out of the tree . 
PARTICIPANT:	then the little girl will be happy . 
PARTICIPANT:	and the father will be happy to see the ground . 
PARTICIPANT:	and the fireman will be happy to go back to work . 
PARTICIPANT:	end of story .  
INVESTIGATOR:	thank_you . 
INVESTIGATOR:	so  I'm gonna have you do this one more time for another picture . 
INVESTIGATOR:	so  this is another picture that tells a story . 
INVESTIGATOR:	I'd like you to tell me a story about everything that's happening that has a beginning middle and an end . 
PARTICIPANT:	okay .  
PARTICIPANT:	…uh first of all, it's a Norman Rockwell picture . 
PARTICIPANT:	and doesn't he do a great job ? 
PARTICIPANT:	this family which is a wife , a father , three children a dog no … four children , I'm sorry … and the dog decided to take off for a lovely day someplace , …um beach or park or someplace . 
PARTICIPANT:	they went . 
PARTICIPANT:	they had a really great day, wonderful food . 
PARTICIPANT:	and now it is time to go home . 
PARTICIPANT:	and the father is looking exhausted, leaning over the steering wheel with a cigar popped in his mouth . 
PARTICIPANT:	probably the same cigar he had when he was driving to the lovely day . 
PARTICIPANT:	the mother has fallen asleep holding one of the children . 
PARTICIPANT:	and in the second window the little girl is still blowing bubblegum . 
PARTICIPANT:	she was blowing bubblegum going to this wonderful day . 
PARTICIPANT:	and the bubble was much bigger than it is now . 
PARTICIPANT:	the dog that was going with them was so excited about being out, he's hanging out the window . 
PARTICIPANT:	but coming home he's just sort_of sitting with his nose out the window . 
PARTICIPANT:	…um the child that was sitting next_to grandma going is sound asleep . 
PARTICIPANT:	the only one that looks normal going and coming is Granny . 
PARTICIPANT:	and … but they've had a wonderful day . 
PARTICIPANT:	and they'll probably all fall into bed when they get home . 
PARTICIPANT:	…um it's so funny .  
PARTICIPANT:	I just picked up a Norman Rockwell book .  
PARTICIPANT:	I'm really finished .  
PARTICIPANT:	and it had this picture .  
PARTICIPANT:	and it told … Norman Rockwell … Normal Rockwell told about this picture .
INVESTIGATOR:	oh_yeah  
PARTICIPANT:	funny … funny .  
INVESTIGATOR:	oh no  you had an inside scoop . 
PARTICIPANT:	yes  I cheated .  
INVESTIGATOR:	that's okay . 
INVESTIGATOR:	okay . 
INVESTIGATOR:	thank_you for that . 
INVESTIGATOR:	so  I'm gonna have you tell me another story . 
INVESTIGATOR:	but this is a story that you probably heard before . 
INVESTIGATOR:	are you familiar with the story of Cinderella ? 
PARTICIPANT:	yeah  it's been a long time . 
INVESTIGATOR:	…um so  I have some pictures that I could use to jog your memory or …um you could just tell me what you remember . 
INVESTIGATOR:	it's up to you . 
PARTICIPANT:	okay . 
PARTICIPANT:	fine . 
INVESTIGATOR:	do you wanna see the pictures ? 
PARTICIPANT:	sure . 
INVESTIGATOR:	okay  so  once I go through all the pictures, then I'll have you tell me the story of Cinderella . 
PARTICIPANT:	okay . 
PARTICIPANT:	you want me to talk about each picture or wait (un)til the end ? 
INVESTIGATOR:	no  at the end . 
INVESTIGATOR:	&PARTICIPANT:at_the_end this is just to kinda help jog your memory of how the story goes . 
PARTICIPANT:	okay
INVESTIGATOR:	alright . 
PARTICIPANT:	it jogged my memory . 
INVESTIGATOR:	yes . 
INVESTIGATOR:	so  can you tell me the story of Cinderella ? 
PARTICIPANT:	yeah  Cinderella basically was an orphan . 
PARTICIPANT:	I really don't remember how she became an orphan but she was an orphan . 
PARTICIPANT:	and she went to live with this mother and her two . 
PARTICIPANT:	and I can't remember if it was two or three daughters who were not too attractive . 
PARTICIPANT:	Cinderella really basically was attractive . 
PARTICIPANT:	but she was … did all the … the … the crazy work in the house . 
PARTICIPANT:	she'd build the fires and mop the floors etcetera . 
PARTICIPANT:	and there's a big ball coming up . 
PARTICIPANT:	and the … …s the sisters were so excited . 
PARTICIPANT:	and they were gonna go . 
PARTICIPANT:	and they're gonna meet the prince . 
PARTICIPANT:	and they all wanted to have the …mi prince fall madly in love with them . 
PARTICIPANT:	well  at the last minute, the girls all get dressed up . 
PARTICIPANT:	fairy godmother comes and put Cinderella in a lovely dress . 
PARTICIPANT:	she looked great . 
PARTICIPANT:	and a pair of glass slippers . 
PARTICIPANT:	and she …s went downstairs . 
PARTICIPANT:	and the sisters were not happy to see her . 
PARTICIPANT:	and everybody went to the ball . 
PARTICIPANT:	the prince danced with the sisters , certainly weren't ( wasn't ) taken by (th)em , and danced with Cinderella, and asked her to leave with him . 
PARTICIPANT:	and as they were leaving, going down the wide steps, she lost one glass slipper . 
PARTICIPANT:	and she hadta be home by midnight . 
PARTICIPANT:	I think midnight .  
PARTICIPANT:	I'm not sure about that .  
PARTICIPANT:	…um she gets home . 
PARTICIPANT:	and the prince is so upset . 
PARTICIPANT:	he has the slipper . 
PARTICIPANT:	and he wants to find the person that the slipper fits . 
PARTICIPANT:	so  he goes back to the home where the stepmother and the … two or three girls live and of_course tried the slipper on everyone . 
PARTICIPANT:	and it didn't fit . 
PARTICIPANT:	until all_of_a_sudden Cinderella appears . 
PARTICIPANT:	and the slipper fit her . 
PARTICIPANT:	and the fairy godmother said that was wonderful . 
PARTICIPANT:	I can't remember the really bitter end .  
PARTICIPANT:	I think Cinderella took off with the prince . 
PARTICIPANT:	that's all I remember .  
INVESTIGATOR:	thank_you . 
INVESTIGATOR:	so  we're gonna do two more tasks like this . 
INVESTIGATOR:	but this one's gonna be a little bit different . 
INVESTIGATOR:	so  for this one I'd like you to tell me how to make a peanut butter and jelly sandwich . 
PARTICIPANT:	okay .  
PARTICIPANT:	do I start now ?  
INVESTIGATOR:	yeah . 
INVESTIGATOR:	whenever you're ready . 
PARTICIPANT:	to make a peanut butter and jelly sandwich, you should have bread . 
PARTICIPANT:	you take two pieces of bread . 
PARTICIPANT:	you put both of them down on a cutting board . 
PARTICIPANT:	and put peanut butter on both pieces of bread . 
PARTICIPANT:	and then you put jelly on top of one or both of the pieces of bread that have peanut butter on (th)em . 
PARTICIPANT:	you put them together, cut them in half, and enjoy . 
INVESTIGATOR:	thank_you . 
```
