## Supplementary material for "Text dialogue analysis Based ChatGPT for Primary Screening of Mild Cognitive Impairment": Data(GPT4_vs_GPT3.5_model1-5): 139.txt

```
Picture descriptions -- Cookie Theft, Cat Rescue, "Going and Coming" (Norman Rockwell)
Story narrative -- Cinderella
Procedural narrative -- Peanut butter and jelly sandwich
Personal narrative -- Hometown
"
INVESTIGATOR:	is I … we're gonna look at some different pictures . 
INVESTIGATOR:	and I'm gonna have you describe them to me or tell me some different …um stories related to them . 
INVESTIGATOR:	okay ? 
PARTICIPANT:	say that again . 
PARTICIPANT:	so do you want me to ? 
PARTICIPANT:	you're gonna … 
INVESTIGATOR: I'm gonna show you a few pictures and have you describe them or tell me a story .
PARTICIPANT:	okay . 
INVESTIGATOR:	but I'll explain it as I show you each picture . 
INVESTIGATOR:	so for this first one is I would like you to just . 
INVESTIGATOR:	are you able to see it okay ? 
PARTICIPANT:	yes . 
"
INVESTIGATOR:	can you just tell me everything that you see going on in this picture ? 
PARTICIPANT:	…um the kids …um horsing around …um trying to get cookies, falling down . 
PARTICIPANT:	running water spilling over . 
PARTICIPANT:	mother working in the kitchen out in a window … looking outside . 
PARTICIPANT:	but she's not looking at the kids . 
PARTICIPANT:	…um mother working, kids playing, getting in trouble . 
PARTICIPANT:	okay .  
INVESTIGATOR:	alright . 
INVESTIGATOR:	so for the next one is … I would like you to look at this picture . 
INVESTIGATOR:	but this one tells a story . 
INVESTIGATOR:	and I'd like you to look at everything that's happening . 
INVESTIGATOR:	and tell me a story about what you see with a beginning, middle, and an end . 
PARTICIPANT:	…hm a little girl sees a cat in a tree . 
PARTICIPANT:	…um her father or a gentleman …um is … …uh sees a ladder climbs up in the tree and is trying to help . 
PARTICIPANT:	the dog is barking . 
PARTICIPANT:	I'm not sure if it's at the bird or whether it's at the cat or whether it's at the father . 
PARTICIPANT:	evidently somebody called the fire department with a ladder . 
PARTICIPANT:	and the firemen are coming to help rescue whoever needs to get rescued . 
PARTICIPANT:	okay .  
INVESTIGATOR:	perfect . 
INVESTIGATOR:	sorry  I hafta … had you in my headphones and I hafta take them out . 
INVESTIGATOR:	…um so  next is one last picture . 
INVESTIGATOR:	and I would like you to do the same thing is look at everything you see going on in the picture . 
INVESTIGATOR:	and tell me a story with a beginning a middle and an end . 
PARTICIPANT:	well  I guess it looks like the top picture is a family starting out …uh on a trip …um with mother and dad and grandparent in the car . 
PARTICIPANT:	…um three kids . 
PARTICIPANT:	…um everybody looks happy and excited about going . 
PARTICIPANT:	…um I see …like an animal or something . 
PARTICIPANT:	…um …um but the boy has … …uh is looking out though . 
PARTICIPANT:	I guess it's a dog . 
PARTICIPANT:	you can see the eyes and ears now . 
PARTICIPANT:	…um looking out too . 
PARTICIPANT:	looking to see where they're going . 
PARTICIPANT:	…uh the one boy in the back is  … waving goodbye , I guess . 
PARTICIPANT:	alright  now the one on the bottom part . 
PARTICIPANT:	I'm gonna guess the trip is over with the car is heading in the other direction . 
PARTICIPANT:	that's an old car . 
PARTICIPANT:	…um got an umbrella on the top . 
PARTICIPANT:	I didn't see on top of the other car . 
PARTICIPANT:	looked like it was a boat . 
PARTICIPANT:	but anyway …um beach umbrella on top of the car . 
PARTICIPANT:	…um …um can't make out what's on the door on the bottom . 
PARTICIPANT:	but the kids are still hanging out . 
PARTICIPANT:	it's … …um it's the other side of the car . 
PARTICIPANT:	…um the father is smoking a cigarette or something . 
PARTICIPANT:	and he's tired . 
PARTICIPANT:	he's bent over the steering wheel . 
PARTICIPANT:	mom's got one of the girls in her lap . 
PARTICIPANT:	and she's … looks like they're all falling asleep . 
PARTICIPANT:	but the …uh grandmother in the back is still okay . 
PARTICIPANT:	when the kids are all beat up tired …um dog is still …um up and about . 
PARTICIPANT:	…um and the kids are still pretty happy . 
PARTICIPANT:	oh  one little girl has her bubblegum . 
PARTICIPANT:	she had it earlier . 
PARTICIPANT:	…um but …uh she's still chewing it , still blowing bubbles . 
PARTICIPANT:	…uh everybody seems to be happy …uh quiet . 
PARTICIPANT:	…um and I can't see what's on the handle of the door . 
PARTICIPANT:	I don't know what that is but seems to be something on the door . 
PARTICIPANT:	I guess that's it for now .  
INVESTIGATOR:	okay perfect . 
INVESTIGATOR:	so  the next story that I am gonna ask you to tell is are you familiar with the story of Cinderella ? 
PARTICIPANT:	yes . 
INVESTIGATOR:	okay . 
INVESTIGATOR:	so  I … we can look at some pictures to jog your memory, or if you feel comfortable in just telling me the story of Cinderella, whichever you prefer . 
PARTICIPANT:	well  we'll go with show me some pictures . 
PARTICIPANT:	I get started, I guess . 
INVESTIGATOR:	yeah . 
INVESTIGATOR:	so  we'll show some pictures . 
INVESTIGATOR:	and then once I'm through, …um I'll have you tell me the story all together . 
INVESTIGATOR:	alright  did that jog your memory a little bit ? 
PARTICIPANT:	oh yeah . 
INVESTIGATOR:	alright  can you tell me the story of Cinderella ? 
PARTICIPANT:	…uh Cinderella is living with her family …um mom and I believe two sisters , two or three . 
PARTICIPANT:	…um and they're the … …um the apple of the eye of the mom . 
PARTICIPANT:	…um Cinderella is the girl who's taking care of everything . 
PARTICIPANT:	…um there's an announcement that there's going to be …uh …uh a ball . 
PARTICIPANT:	and they … were … were all gonna get dressed up and go except Cinderella . 
PARTICIPANT:	…uh she was not allowed to go … to the ball . 
PARTICIPANT:	but she dreams about it and plans . 
PARTICIPANT:	and a fairy godmother …um comes to her and said. 
PARTICIPANT:	… I can fix it so_that you can go to the ball . 
PARTICIPANT:	and she …um prepares or gets a dress for Cinderella . 
PARTICIPANT:	…um …um they all … all go off to the ball . 
PARTICIPANT:	and it … prince is dancing with all the different ladies . 
PARTICIPANT:	…um and he sees Cinderella . 
PARTICIPANT:	and …uh he dances with her . 
PARTICIPANT:	and he's really taken by her . 
PARTICIPANT:	…um however she hasta be home because the …d dream that she has …um will stop . 
PARTICIPANT:	I believe it's midnight but … at the time and it all goes back to reality . 
PARTICIPANT:	…um so  she realized what time it is . 
PARTICIPANT:	and so she's running away . 
PARTICIPANT:	and when she does, she loses the glass slipper . 
PARTICIPANT:	…um and she gets into the carriage and takes off . 
PARTICIPANT:	and it all turns back to the pumpkin and the mice … …uh that were … had … had been the carriage and the horses . 
PARTICIPANT:	so  as the time goes on, …um the …uh person … at the castle …um …c is convinced that … that the prince wants to go around and try to put the slipper on … on the girls in the …um community to see where his Cinderella is or his young girl is that he would like to marry . 
PARTICIPANT:	so  he goes around the city . 
PARTICIPANT:	and he … when he comes to …um the house where Cinderella is, the girls …th want to …um try the shoe on . 
PARTICIPANT:	but their feet are too big . 
PARTICIPANT:	and by mistake all_of_a_sudden something happens . 
PARTICIPANT:	and Cinderella who was not supposed to try on this shoe …um was put over in another area, working . 
PARTICIPANT:	…um and they see that she's there . 
PARTICIPANT:	so  they …um go ahead and try the … …slip the glass slipper on her . 
PARTICIPANT:	and it fits . 
PARTICIPANT:	and so she … …um she is the lady  … that the prince had …um found and was interested in taking her back to the castle to be married . 
PARTICIPANT:	far as I know, that's the end .  
INVESTIGATOR:	perfect . 
INVESTIGATOR:	thank_you . 
INVESTIGATOR:	so  we have two more things for you to tell me . 
INVESTIGATOR:	and the next one is a little bit different . 
INVESTIGATOR:	I would like you to tell me how you would make a peanut butter and jelly sandwich . 
PARTICIPANT:	how to make a peanut butter and jelly sandwich .  
PARTICIPANT:	…um if it's for my husband, I would get two slices of bread . 
PARTICIPANT:	…um put the peanut butter on one side and jelly on the other side . 
PARTICIPANT:	then put two pieces together . 
PARTICIPANT:	put it on a plate . 
PARTICIPANT:	cut it in half, maybe quarters even . 
PARTICIPANT:	and serve it . 
INVESTIGATOR:	perfect . 
```
