## Supplementary material for "Text dialogue analysis Based ChatGPT for Primary Screening of Mild Cognitive Impairment": Data(GPT4_vs_GPT3.5_model1-5): 143.txt

```
Cookie Theft Picture Description
Recall 1: George and Melanie: Just after Thanksgiving George Miller moved in with his son's family. His granddaughter, Melanie, enjoyed listening to the wonderful stories about his childhood in the city. She asked if they could visit the house where he had lived as a child. One Friday, George and Melanie set off on their trip. The streets were crowded and George held Melanie's hand tightly. The little girl was frightened of the noisy streets and, although she did not tell her grandfather, she was pleased to return to the country.
Recall 2: Uncle Bill and Johnny: Bill returned to the USA on 4 July. As with other relatives, his nephew Johnny welcomed him back very much. They used to spend happy times in the summer, like camping and fishing.
Sentence Construction task

INVESTIGATOR:	I'd like for you to take a look at this picture . 
INVESTIGATOR:	and I want you to tell me everything that's happening in this picture . 
INVESTIGATOR:	everything that you see going on there . 
PARTICIPANT:	the water's spilling over the sink . 
PARTICIPANT:	and stool's tipping when the boy's tryin(g) to get a cookie .  
PARTICIPANT:	mother's drying the dishes . 
PARTICIPANT:	…uh the girl's askin(g) for another cookie . 
PARTICIPANT:	you can see outside into the garden . 
PARTICIPANT:	do you want more ?  
INVESTIGATOR:	no that's … if you're done then . 
PARTICIPANT:	mhm .  
INVESTIGATOR:	okay good . 

"
24:51
"
INVESTIGATOR:	okay  can you tell me everything you can remember about that story ? 
PARTICIPANT:	George Miller moved in with his …  …um  with his  son . 
INVESTIGATOR:	okay . 
PARTICIPANT:	mhm .  
PARTICIPANT:	…um  this …gra granddaughter asked them about his childhood . 
PARTICIPANT:	and  he told her about the house where he lived . 
PARTICIPANT:	and  he took her to see it . 
PARTICIPANT:	and she was afraid of the city streets . 
PARTICIPANT:	but she didn't tell him . 
"
37:30
"
INVESTIGATOR:	do you remember the story I read to you a little while ago ? 
INVESTIGATOR:	and I asked you to tell me everything that you remembered right after I read the story . 
INVESTIGATOR:	can you tell me everything you remember now from that story ? 
PARTICIPANT:	Mister Miller  went to his …uh daughter inlaw's  to live . 
PARTICIPANT:	and  when he was there his granddaughter asked him to take … him ( her ) to see his … where he useta live . 
PARTICIPANT:	his house . 
PARTICIPANT:	and  so they got in the car and went  into the city . 
PARTICIPANT:	and she didn't tell him how frightened she was of the traffic and the noise in the city . 
PARTICIPANT:	it was a Friday . 
INVESTIGATOR:	okay . 

INVESTIGATOR:	alright now I'm going to give you a word and I want you to put it into a brief simple sentence . 
INVESTIGATOR:	let's practice . 
INVESTIGATOR:	so  I give you the word table@q . 
PARTICIPANT:	I set the table before dinner . 
INVESTIGATOR:	okay . 
INVESTIGATOR:	how_(a)bout pencil ? 
PARTICIPANT:	I pick the pencil up off the floor . 
INVESTIGATOR:	how_(a)bout tree ? 
PARTICIPANT:	the tree loses its leaves in the winter . 
INVESTIGATOR:	now I'm going to give you two words and I still want you to put them into a brief simple sentence and you don't hafta worry about the order that you put them in . 
INVESTIGATOR:	child and hospital . 
PARTICIPANT:	they've brought the child to the hospital for an examination . 
INVESTIGATOR:	cold and winter . 
PARTICIPANT:	yesterday was a cold winter day . 
INVESTIGATOR:	… okay . 
PARTICIPANT:	…  
INVESTIGATOR:	bless_you . 
PARTICIPANT:	just thinking about it makes me sneeze  .  
INVESTIGATOR:	… 
INVESTIGATOR:	now I'm gonna give you three words and I still want you to give them to me in a to brief simple sentence and it doesn't matter the order once again . 
INVESTIGATOR:	chair , doctor and sit . 
PARTICIPANT:	the doctor told me to sit in the chair . 
INVESTIGATOR:	bureau , open , drawer . 
PARTICIPANT:	I went into the bureau and opened the drawer to find my glasses . 
```
