## Supplementary material for "Text dialogue analysis Based ChatGPT for Primary Screening of Mild Cognitive Impairment": Data(GPT4_vs_GPT3.5_model1-5): 144.txt

```
Picture descriptions -- Cookie Theft, Cat Rescue, "Going and Coming" (Norman Rockwell)
Story narrative -- Cinderella
Procedural narrative -- Peanut butter and jelly sandwich
Personal narrative -- Hometown
"
INVESTIGATOR:	www .
INVESTIGATOR:	so  can you see this picture okay ? 
PARTICIPANT:	yes  it's a kitchen . 
"
INVESTIGATOR:	perfect . 
INVESTIGATOR:	so  what I'd like you to do is just tell me everything that you see going on in this picture . 
PARTICIPANT:	there's a mother in the kitchen washing dishes and not paying attention to her children, or to her sink which is overflowing . 
PARTICIPANT:	she's drying her plate . 
PARTICIPANT:	the children are sneaking behind her back trying to take cookies out_of the cookie jar . 
PARTICIPANT:	little boy's on the stool and is about to fall over . 
INVESTIGATOR:	thank_you . 
INVESTIGATOR:	and we're gonna do …um a second picture scene . 
INVESTIGATOR:	so  this picture tells a story . 
INVESTIGATOR:	what I'd like you to do is tell me a story about everything you see going on in this picture . 
INVESTIGATOR:	and the story should have a beginning, middle, and an end . 
PARTICIPANT:	I would imagine the beginning was when the dog chased the cat up the tree . 
PARTICIPANT:	the little girl came out . 
PARTICIPANT:	she was riding her bike , it appears , … and realized she couldn't get her cat down and called her dad , I think that's her dad  … to climb up the tree . 
PARTICIPANT:	and he got up there . 
PARTICIPANT:	and he got stuck because the ladder fell over . 
PARTICIPANT:	so  then they hadta call the policemen to come . 
PARTICIPANT:	I mean the firemen . 
PARTICIPANT:	and fireman are … are approaching now . 
INVESTIGATOR:	thank_you . 
INVESTIGATOR:	and I'm gonna have you do the same thing for this picture . 
INVESTIGATOR:	so  are you able to see this one okay ? 
INVESTIGATOR:	mhm . 
PARTICIPANT:	Rockwell .  
INVESTIGATOR:	so  …um if you can tell me a story about everything you see happening in this picture . 
INVESTIGATOR:	and the story should have a beginning, a middle, and an end . 
PARTICIPANT:	okay .  
PARTICIPANT:	I'd tell you that the top picture maybe is a family leaving on vacation . 
PARTICIPANT:	and they all look pretty happy and looking forward to it, hanging out_of the window, blowing bubbles . 
PARTICIPANT:	…um the other one looks like he's yelling something out_of the back . 
PARTICIPANT:	and there's a grandma or grandpa sitting there patiently, trying to ignore her grandchildren probably . 
PARTICIPANT:	and then the bottom one looks more like the family coming home from vacation . 
PARTICIPANT:	and the mother's exhausted . 
PARTICIPANT:	the dad looks really tired and eager to get home . 
PARTICIPANT:	the little girl is very unhappy with what happened . 
PARTICIPANT:	and the dog's ... 
PARTICIPANT:	I don't really see the dog in the first picture . 
PARTICIPANT:	maybe they got a dog . 
PARTICIPANT:	she's … they're all waiting to get home, looking tired . 
PARTICIPANT:	the grandpa's . 
PARTICIPANT:	she looks more like a grandma this time . 
PARTICIPANT:	is just sitting there patiently waiting to get home . 
PARTICIPANT:	that's my story .  
INVESTIGATOR:	thank_you . 
INVESTIGATOR:	and for the next story, it's probably one that you've heard before . 
INVESTIGATOR:	are you familiar with the story of Cinderella ? 
PARTICIPANT:	yes . 
INVESTIGATOR:	could you tell me the story of Cinderella ? 
INVESTIGATOR:	or I can show you some pictures and then have you tell me . 
PARTICIPANT:	okay . 
PARTICIPANT:	Cinderella was a wealthy young woman growing up with a father that loved her very much . 
PARTICIPANT:	and her mother had died . 
PARTICIPANT:	when the dad got remarried it drastically changed her life when …uh the new mother, the stepmother, moved in with her two nasty daughters . 
PARTICIPANT:	and they probably weren't very interested in the dad . 
PARTICIPANT:	they just wanted his money . 
PARTICIPANT:	and they started to use Cinderella as their servant . 
PARTICIPANT:	do you want me to continue with the rest of the story ?  
INVESTIGATOR:	yes please . 
PARTICIPANT:	okay .  
PARTICIPANT:	and then …um she's out one day . 
PARTICIPANT:	and she sees the handsome prince and sort_of falls in love with him, is fascinated with him . 
PARTICIPANT:	and he gets a look at her and wants to see more of her . 
PARTICIPANT:	but she is pretty_much locked up in the house . 
PARTICIPANT:	so  he announces that he's gonna have …uh a ball, and have all the women, all the young women in the town and its country, come so_that he can see them all . 
PARTICIPANT:	and they're all very excited . 
PARTICIPANT:	and the mother in_law … stepmother gets them all, …uh the … her daughters who are very homely, all dressed up, and doing the best she can do for them . 
PARTICIPANT:	and poor Cinderella who's locked up at the attic and …uh can't get out to get a dress or go to the ball, has all her little friends that she's made friends with the mice and the birds and all . 
PARTICIPANT:	and they all make a very beautiful dress for her to wear . 
PARTICIPANT:	and …uh they make a coach to take her to the … to the ball with . 
PARTICIPANT:	so  she travels to the ball . 
PARTICIPANT:	but what she knows is that she hasta be home by the stroke of midnight because everything will change back to what it was . 
PARTICIPANT:	the pet dogs will whoever they are … mice will turn back into mice instead_of the horses . 
PARTICIPANT:	and the horseman will change back into whatever type of animal he was before the story started . 
PARTICIPANT:	so  she goes to the ball . 
PARTICIPANT:	and he …uh dances . 
PARTICIPANT:	and he sees her . 
PARTICIPANT:	and they start to get together . 
PARTICIPANT:	and it's midnight . 
PARTICIPANT:	so  she hasta run off . 
PARTICIPANT:	one of her slippers falls off . 
PARTICIPANT:	so  now he has her crystal slipper . 
PARTICIPANT:	so  he's determined to find whoever in the … …count in country's foot could fit into this . 
PARTICIPANT:	so  they have Cinderella locked up in while he's coming around to their house . 
PARTICIPANT:	the ugly stepsisters try to cram their feet into it . 
PARTICIPANT:	and they obviously can't get them in . 
PARTICIPANT:	and she's … she's locked up in the castle . 
PARTICIPANT:	and I can't remember the …fr ending, how … how she ends up getting down . 
PARTICIPANT:	it hasta have something to do with the mice getting the key and letting her out „ I think . 
PARTICIPANT:	and …uh so she runs down . 
PARTICIPANT:	the slipper fits . 
PARTICIPANT:	and she ends up getting married and being happily married forever and ever . 
INVESTIGATOR:	thank_you . 
PARTICIPANT:	is that alright ? 
PARTICIPANT:	yeah . 
PARTICIPANT:	or was I too wordy ? 
INVESTIGATOR:	nope  that was perfect . 
PARTICIPANT:	well  how did she end up getting out ? 
PARTICIPANT:	wasn't it that the mice got the key off of the stepmother and xxx ? 
INVESTIGATOR:	I think so , yeah . 
PARTICIPANT:	I think that was it . 
INVESTIGATOR:	yeah . 
INVESTIGATOR:	there's so many versions of this story . 
PARTICIPANT:	even my granddaughter is twenty three . 
PARTICIPANT:	so it was probably … it was a long time ago, the last time that I read Cinderella . 
INVESTIGATOR:	yeah . 
INVESTIGATOR:	so  the next thing . 
PARTICIPANT:	I don't think parents read those things to their children anymore . 
PARTICIPANT:	I think they all hand them a little computer . 
INVESTIGATOR:	a little tablet . 
INVESTIGATOR:	yeah . 
PARTICIPANT:	terrible . 
INVESTIGATOR:	so  …um the next thing I'm gonna have you do is a little bit different . 
INVESTIGATOR:	…um but I'd like you to tell me how to make a peanut butter and jelly sandwich . 
PARTICIPANT:	okay .  
PARTICIPANT:	get the peanut butter off the shelf . 
PARTICIPANT:	get the jelly out_of the refrigerator . 
PARTICIPANT:	get your bread … bag with your bread in it . 
PARTICIPANT:	get a plate to put them both … put them on . 
PARTICIPANT:	lay out your bread . 
PARTICIPANT:	put your peanut butter on one side and your jelly on the other side . 
PARTICIPANT:	close it up . 
PARTICIPANT:	cut it in half . 
PARTICIPANT:	and enjoy . 
INVESTIGATOR:	thank_you . 
```
