## Supplementary material for "Text dialogue analysis Based ChatGPT for Primary Screening of Mild Cognitive Impairment": Data(GPT4_vs_GPT3.5_model1-5): 146.txt

```
Cookie Theft Picture Description
Recall 1: George and Melanie: Just after Thanksgiving George Miller moved in with his son's family. His granddaughter, Melanie, enjoyed listening to the wonderful stories about his childhood in the city. She asked if they could visit the house where he had lived as a child. One Friday, George and Melanie set off on their trip. The streets were crowded and George held Melanie's hand tightly. The little girl was frightened of the noisy streets and, although she did not tell her grandfather, she was pleased to return to the country.
Recall 2: Uncle Bill and Johnny: Bill returned to the USA on 4 July. As with other relatives, his nephew Johnny welcomed him back very much. They used to spend happy times in the summer, like camping and fishing.
Sentence Construction task

INVESTIGATOR:	and there's the picture . 
PARTICIPANT:	oh I see a woman drying a dish with a dish towel . 
PARTICIPANT:	I see water overflowing from the sink . 
PARTICIPANT:	the faucet is running . 
PARTICIPANT:	¡­um curtains hanging on the wall .  
PARTICIPANT:	the window, the picture outside of a pathway and grass and hedges and looks like a part of the extension of the house .  
PARTICIPANT:	I see the cabinets below her . 
PARTICIPANT:	she's wearin(g) shoes dress and apron . 
PARTICIPANT:	¡­um I see the cabinets on the far end of the wall with two children . 
PARTICIPANT:	a stool tilting with a boy on it reaching for cookies from a cookie jar on the shelf . 
PARTICIPANT:	I see the girl reaching up to him with the motion of silence to her mouth her fingers up to her lips and standing as the stool is ¡­um tilting . 
PARTICIPANT:	the cupboard door is open . 
PARTICIPANT:	the bottom doors of the cabinets are closed . 
PARTICIPANT:	¡­um the woman is standing in water on the floor from the spilling . 
PARTICIPANT:	there's handles ¡­um ¡­uh that I can see on two sets of cabinets . 
PARTICIPANT:	¡­uh the curtains are tied back by a tie . 
PARTICIPANT:	on the counter are two cups and a plate . 
PARTICIPANT:	there's two faucets and a spout . 
INVESTIGATOR:	okay . 

PARTICIPANT:	I have my difficult time .  
PARTICIPANT:	¡­um the only thing I can remember is George lived in the country . 
PARTICIPANT:	and his granddaughter  Melanie . 
PARTICIPANT:	he was telling her all about his early childhood . 
PARTICIPANT:	and Melanie wanted to go and see the place where George lived . 
PARTICIPANT:	and on the way she was very frightened because of all the noise and confusion and ¡­uh began to cry . 
PARTICIPANT:	and that ¡­ I have some I have a hard time with .  
INVESTIGATOR:	that's fine . 
PARTICIPANT:	that's ¡­ that's about all I can remember on that .  
INVESTIGATOR:	okay that's fine . 
"
11:12
"
INVESTIGATOR:	now I'm gonna ask you to think back to a little while ago . 
INVESTIGATOR:	this is one of your favorite parts . 
INVESTIGATOR:	while I have the tape recorder on . 
PARTICIPANT:	mhm .  
INVESTIGATOR:	the short story that I read you . 
PARTICIPANT:	yes .  
INVESTIGATOR:	and all ¡­ I read it to you . 
INVESTIGATOR:	and after I was done reading it to you I turned the tape recorder on and asked you to remember as much as you could . 
INVESTIGATOR:	I'd like you to do that again . 
INVESTIGATOR:	anything you can remember . 
PARTICIPANT:	all I can remember was a man named George ¡­uh was talking to his granddaughter Melanie and was telling ¡­hi her about his ¡­uh past life in the country . 
PARTICIPANT:	and she wanted to see where he lived . 
PARTICIPANT:	and as they were walking through I guess it was a busy area . 
PARTICIPANT:	¡­uh Melanie ¡­ ¡­sh he was holding her hand . 
PARTICIPANT:	and Melanie got very frightened and started to cry . 
PARTICIPANT:	off .  
INVESTIGATOR:	okay that's fine . 
INVESTIGATOR:	okay . 

INVESTIGATOR:	pencil . 
PARTICIPANT:	I wrote my lessons in pencil . 
INVESTIGATOR:	tree . 
PARTICIPANT:	I like to sit under an apple tree . 
INVESTIGATOR:	now I'm gonna give you two words . 
INVESTIGATOR:	don't worry about the order that I give them to you . 
INVESTIGATOR:	just use both of them in one short simple sentence . 
INVESTIGATOR:	child , hospital. 
PARTICIPANT:	I took my child to the hospital . 
INVESTIGATOR:	cold , winter . 
PARTICIPANT:	it was a very cold winter day . 
INVESTIGATOR:	now I'm gonna give you three words . 
INVESTIGATOR:	again don't worry about the order . 
INVESTIGATOR:	just use all three of them in one short simple sentence . 
PARTICIPANT:	mhm .  
INVESTIGATOR:	chair , doctor , sit . 
PARTICIPANT:	I sat in the chair as I waited to see the doctor . 
INVESTIGATOR:	bureau , open , drawer . 
PARTICIPANT:	the drawer was open on my bureau . 
```
