## Supplementary material for "Text dialogue analysis Based ChatGPT for Primary Screening of Mild Cognitive Impairment": Data(GPT4_vs_GPT3.5_model1-5): 148.txt

```
Picture descriptions -- Cookie Theft, Cat Rescue, "Going and Coming" (Norman Rockwell)
Story narrative -- Cinderella
Procedural narrative -- Peanut butter and jelly sandwich
Personal narrative -- Hometown
"
…
"
INVESTIGATOR:	www .
INVESTIGATOR:	please tell me everything that you see going on in this picture . 
PARTICIPANT:	a mother is washing the dishes . 
PARTICIPANT:	and the sink is overflowing . 
PARTICIPANT:	the … the kids are … 
PARTICIPANT:	well  the … a little boy is on a stool that's falling over trying to grab a cookie from the cookie jar . 
PARTICIPANT:	and the … and …uh there's a little girl watching him . 
INVESTIGATOR:	okay . 
INVESTIGATOR:	I'm gonna show you another picture now . 
INVESTIGATOR:	can you see this one okay ? 
PARTICIPANT:	yep .  
INVESTIGATOR:	so  this picture tells a story . 
INVESTIGATOR:	I want you to look at everything that's happening and then tell me a story about what you see . 
INVESTIGATOR:	and tell me that story with the beginning a middle and an end . 
PARTICIPANT:	okay .  
PARTICIPANT:	…um a little girl's cat was … had climbed up a tree . 
PARTICIPANT:	…uh her father was trying to get the cat . 
PARTICIPANT:	so  he was like$co up on the tree . 
PARTICIPANT:	the fire department was called to get the cat . 
PARTICIPANT:	and the … the dog was barking at the father who was sitting …um in the tree . 
PARTICIPANT:	who … I guess he was stuck in the tree . 
PARTICIPANT:	so  they hadta rescue him too . 
PARTICIPANT:	…uh there's also a ladder on the ground . 
PARTICIPANT:	so  he met … must have …um climbed the ladder . 
PARTICIPANT:	and the ladder fell . 
PARTICIPANT:	and that's how he's in the tree now . 
PARTICIPANT:	…um …eh the end .  
INVESTIGATOR:	alright . 
INVESTIGATOR:	thank_you . 
INVESTIGATOR:	I'm gonna show you another picture . 
INVESTIGATOR:	so  this is another picture that tells a story . 
INVESTIGATOR:	and it's two pictures together in one . 
INVESTIGATOR:	look at everything that's happening and tell me a story about what you see . 
INVESTIGATOR:	and tell me that story with the beginning a middle and an end . 
PARTICIPANT:	hm  I can't really see that .  
PARTICIPANT:	oh  there … there_we_go .  
PARTICIPANT:	a family went for a … …journ a trip … …um an outing on a Sunday afternoon . 
PARTICIPANT:	…um they were driving along . 
PARTICIPANT:	and a little boy hung out the window to see something that was in the road . 
PARTICIPANT:	the … the little girl next_to him …uh was blowing a bubble up to …uh a bubblegum . 
PARTICIPANT:	…uh the … the mom was asleep in the front seat . 
PARTICIPANT:	the grandmother was with the younger child in the backseat . 
PARTICIPANT:	and the dad was intent on getting to the destination . 
PARTICIPANT:	…uh an ending .  
PARTICIPANT:	let's see .  
PARTICIPANT:	so  they arrived at their destination in Ocean City Maryland . 
PARTICIPANT:	and everyone had a wonderful time . 
PARTICIPANT:	better ?  
INVESTIGATOR:	very good . 
INVESTIGATOR:	alright  thank_you for that . 
INVESTIGATOR:	and so  now I'm gonna have you tell me a different story . 
INVESTIGATOR:	…um have you ever heard the story of Cinderella ? 
PARTICIPANT:	yes . 
INVESTIGATOR:	okay . 
INVESTIGATOR:	do you remember much about it ? 
PARTICIPANT:	…uh I should remember . 
PARTICIPANT:	yes, I do … I do remember . 
INVESTIGATOR:	okay  so  what we're gonna do is I'm gonna go through some pictures that might also help you remind you how it goes . 
INVESTIGATOR:	I'm gonna have you look at the pictures . 
INVESTIGATOR:	and then I'll put them away . 
INVESTIGATOR:	and at the end I'll have you tell me the story of Cinderella , okay ? 
PARTICIPANT:	yep
INVESTIGATOR:	but we'll go through some pictures first . 
INVESTIGATOR:	www .
INVESTIGATOR:	now I'm gonna have you tell me as much of the story of Cinderella as you can . 
INVESTIGATOR:	you can use any details that you knew about the story …um as_well_as the pictures that you just looked at . 
PARTICIPANT:	okay . 
PARTICIPANT:	okay  there was a little girl named Cinderella . 
PARTICIPANT:	…um she … her … her … …fa her father …uh was married …uh to …h a stepmother …uh who had two girls of her own . 
PARTICIPANT:	…uh …s so  the … …fa the father unfortunately passed away . 
PARTICIPANT:	so  it was just Cinderella with this nasty …um stepmother and nasty daughters . 
PARTICIPANT:	…uh they made her clean and …um sew their clothes . 
PARTICIPANT:	and that poor Cinderella just didn't have any time to herself . 
PARTICIPANT:	so  then the … …pri the …uh king of the … the county …uh decided to have a ball for his son so_that he could meet …um a potential wife . 
PARTICIPANT:	so  the … the … …um a messenger went around to all the people who had daughters of the age who could marry and …uh told them about this ball they were … that they were all invited to . 
PARTICIPANT:	…um the … the evil …um or … the … …na the nasty …uh stepsisters …uh were so excited . 
PARTICIPANT:	and so was Cinderella . 
PARTICIPANT:	and …um the stepmother said . 
PARTICIPANT:	I don't know why you're getting so excited because you can't go to the ball . 
PARTICIPANT:	…um so  she was kind_of upset . 
PARTICIPANT:	…um but …uh her … a godmother came . 
PARTICIPANT:	and … …uh well  before the godmother came …uh Cinderella decided that she was gonna go to the ball anyway . 
PARTICIPANT:	so  she started making …uh a gown . 
PARTICIPANT:	…uh and these little mice were helping . 
PARTICIPANT:	and …um …uh then a godmother came that made this beautiful gown for Cinderella . 
PARTICIPANT:	so  Cinderella went to the ball …um along with her stepsisters . 
PARTICIPANT:	…uh of_course they didn't know Cinderella was gonna come . 
PARTICIPANT:	so  …uh …s …uh the … the … when … when Cinderella came to . 
PARTICIPANT:	…uh wait a minute .  
PARTICIPANT:	am I supposed to tell what I remember too or just the pictures ?  
INVESTIGATOR:	yep whatever … yep  anything that you remember with the pictures . 
INVESTIGATOR:	however you know the story of Cinderella . 
PARTICIPANT:	okay .  
PARTICIPANT:	so  …um the ball was going on . 
PARTICIPANT:	and Cinderella appears in the doorway . 
PARTICIPANT:	and the prince was just …um ... 
PARTICIPANT:	…uh …like he was just awed at this beautiful girl who came to the ball . 
PARTICIPANT:	so  he went over . 
PARTICIPANT:	and they danced . 
PARTICIPANT:	…um the evil stepsisters …uh didn't know who she was . 
PARTICIPANT:	they didn't recognize Cinderella . 
PARTICIPANT:	and …um she danced with the prince all night until midnight …uh because the stepmother ( godmother ) said . 
PARTICIPANT:	you must …uh go … leave by … by midnight or everything's gonna change back . 
PARTICIPANT:	so  midnight came . 
PARTICIPANT:	and she ran out_of the castle . 
PARTICIPANT:	…um the ... 
PARTICIPANT:	…uh back up a_little .  
PARTICIPANT:	…uh she … the … the godmother turned a pumpkin into a carriage and the mice into the …um coachmen …um to take her to the ball . 
PARTICIPANT:	when she came out it was midnight . 
PARTICIPANT:	so the mice had returned … the coachman returned to mice and the pumpkin ended up being a pumpkin again . 
PARTICIPANT:	so  she hadta run home herself . 
PARTICIPANT:	and her beautiful dress turned into the rags that she wore . 
PARTICIPANT:	…uh so anyway  the … some time went by . 
PARTICIPANT:	and …uh the messenger … the prince just couldn't … didn't know who … who this beautiful girl was . 
PARTICIPANT:	he didn't know how to contact her . 
PARTICIPANT:	so  he sent the messengers out again to every house that … of the girls that attended …uh with the glass slipper that Cinderella had lost during … …um when she was running away . 
PARTICIPANT:	so  they … they … …uh the messengers came to Cinderella's house and tried this … the glass slippers on the … on the nasty …uh stepsisters . 
PARTICIPANT:	and their feet were really big . 
PARTICIPANT:	they couldn't fit it . 
PARTICIPANT:	and the messenger says . 
PARTICIPANT:	…i aren't there any other …uh girls in this house ? 
PARTICIPANT:	and the … the …uh stepmother says . 
PARTICIPANT:	no  there's no other girls . 
PARTICIPANT:	and then Cinderella just came out . 
PARTICIPANT:	and they said . 
PARTICIPANT:	oh let her try this on . 
PARTICIPANT:	so  they complained that they didn't want Cinderella to try it on . 
PARTICIPANT:	but they said . 
PARTICIPANT:	this is the order of the king . 
PARTICIPANT:	so  she sat down . 
PARTICIPANT:	and the glass …sip slipper fit her foot perfectly . 
PARTICIPANT:	…um so  they took her back to the prince . 
PARTICIPANT:	they were married and lived happily ever after . 
INVESTIGATOR:	thank_you very much . 
PARTICIPANT:	yep  that's a long story .  
INVESTIGATOR:	 it is a long story &PARTICIPANT:yeah . 
INVESTIGATOR:	alright . 
INVESTIGATOR:	so  I have two more things that we'll discuss here as part of the language tasks . 
INVESTIGATOR:	…um the next one is a little bit different . 
INVESTIGATOR:	…um but can you tell me how to make a peanut butter and jelly sandwich ? 
PARTICIPANT:	yes .  
PARTICIPANT:	…um you get bread . 
PARTICIPANT:	you put peanut butter on it and then jelly . 
PARTICIPANT:	put a …n second piece of bread on top . 
PARTICIPANT:	you cut it in half . 
PARTICIPANT:	and that's your sandwich . 
INVESTIGATOR:	thank_you very much . 
INVESTIGATOR:	that one's not as long , is it ? 
PARTICIPANT:	no  .  
```
