## Supplementary material for "Text dialogue analysis Based ChatGPT for Primary Screening of Mild Cognitive Impairment": Data(GPT4_vs_GPT3.5_model1-5): 152.txt

```
Picture descriptions -- Cookie Theft, Cat Rescue, "Going and Coming" (Norman Rockwell)
Story narrative -- Cinderella
Procedural narrative -- Peanut butter and jelly sandwich
Personal narrative -- Hometown
"
…1:41
"
INVESTIGATOR:	www .
INVESTIGATOR:	so  what we are gonna do now, …um I'm going to show you …um a few different pictures and ask you to do different things with them . 
INVESTIGATOR:	so  can you see this picture okay ? 
PARTICIPANT:	I see a woman . 
PARTICIPANT:	yes  I see the picture . 
INVESTIGATOR:	perfect . 
INVESTIGATOR:	please tell me everything that you see going on in this picture . 
PARTICIPANT:	okay .  
PARTICIPANT:	I see the sink is overflowing . 
PARTICIPANT:	the woman, I guess the mother, is wiping a dish, looking out_of an open window . 
PARTICIPANT:	the young man is up on …uh a stool, ready to fall over, grabbing the cookie jar . 
PARTICIPANT:	and his young sister is waiting for a cookie . 
PARTICIPANT:	…um the water is overflowing out_of the sink . 
PARTICIPANT:	I guess that's what I see .  
INVESTIGATOR:	alright . 
INVESTIGATOR:	I'm gonna show you another picture now . 
INVESTIGATOR:	here's another picture that tells a story . 
INVESTIGATOR:	look at everything that's happening . 
INVESTIGATOR:	and then tell me a story about what you see . 
INVESTIGATOR:	tell me the story with the beginning a middle and an end . 
PARTICIPANT:	well
PARTICIPANT:	oh  what I see is a young lady was riding her tricycle with her cat . 
PARTICIPANT:	and somehow the cat got up in the tree . 
PARTICIPANT:	her dog's trying to chase the cat . 
PARTICIPANT:	can't get up the tree . 
PARTICIPANT:	her father climbed the tree and is sitting on the limb . 
PARTICIPANT:	and they finally called the fire department to come help him . 
PARTICIPANT:	there's a bird sitting up there . 
PARTICIPANT:	bird is of no help . 
PARTICIPANT:	and …uh the ladder is laying . 
PARTICIPANT:	the father can't get down (be)cause the ladder is laying on the ground . 
PARTICIPANT:	and the young lady is kind_of screaming for her cat . 
PARTICIPANT:	that's what I see .  
INVESTIGATOR:	thank_you . 
INVESTIGATOR:	here's another picture that also tells a story . 
INVESTIGATOR:	this picture is two together in one . 
INVESTIGATOR:	so  look at everything that's happening in both pictures . 
INVESTIGATOR:	and then tell me a story about what you see with a beginning a middle and an end . 
PARTICIPANT:	well  the way I would look at it, the family is going somewhere . 
PARTICIPANT:	father is dressed up, smoking a cigar . 
PARTICIPANT:	…uh a young boy is hanging out the window . 
PARTICIPANT:	the young lady is blowing a bubble . 
PARTICIPANT:	and the boy in the back is kind_of acting up . 
PARTICIPANT:	…uh apparently they got where they were going . 
PARTICIPANT:	…um they have a canoe on the top and … …uh with the name Skippy on it upside-down obviously . 
PARTICIPANT:	and then I see the picture at … to Norman Rockwell . 
PARTICIPANT:	it's a beautiful picture . 
PARTICIPANT:	I see the picture of them apparently coming back from wherever they were . 
PARTICIPANT:	…uh oh  that was a dog on the boy's lap there . 
PARTICIPANT:	(be)cause I now see the dog with his tongue out . 
PARTICIPANT:	young lady blowing a bubble again, a smaller bubble . 
PARTICIPANT:	…uh I think the mother is asleep in the front seat . 
PARTICIPANT:	there's a child sitting next_to her . 
PARTICIPANT:	father's still smoking . 
PARTICIPANT:	he looks a little bit …uh harassed . 
PARTICIPANT:	and it looks like maybe a grandparent with a young child in the back seat . 
PARTICIPANT:	and they have the … …um the umbrella on the top of the car and the canoe . 
PARTICIPANT:	and it's Norman Rockwell . 
PARTICIPANT:	and it's basically what I see .  
INVESTIGATOR:	alright . 
INVESTIGATOR:	now we're gonna do something a little bit different . 
INVESTIGATOR:	I'm gonna ask you to tell a story . 
INVESTIGATOR:	have you ever heard the story of Cinderella ? 
PARTICIPANT:	let's see . 
PARTICIPANT:	Cinderella . 
INVESTIGATOR:	yeah  have you heard the story before ? 
PARTICIPANT:	you want me to tell the story ? 
INVESTIGATOR:	well  I'm gonna show you some pictures first . 
INVESTIGATOR:	but I wanted to make sure that you'd heard it . 
PARTICIPANT:	okay . 
INVESTIGATOR:	alright  so ... 
PARTICIPANT:	one time . 
INVESTIGATOR:	I'm gonna show you some pictures that might remind you of how it goes . 
INVESTIGATOR:	…um after we're done, I'll have you tell me the story in your own words . 
INVESTIGATOR:	alright so  here's some pictures . 
PARTICIPANT:	the mean grandmother . 
PARTICIPANT:	mhm . 
PARTICIPANT:	oh yeah . 
INVESTIGATOR:	www .
INVESTIGATOR:	alright  now can you tell me as much of the story of Cinderella as you can ? 
INVESTIGATOR:	you can use any details you know as_well_as the pictures that you just looked at . 
PARTICIPANT:	well  apparently it was long . 
PARTICIPANT:	I haven't read the Cinderella book for eighty years . 
PARTICIPANT:	so  …uh it's been a long time . 
PARTICIPANT:	…uh but Cinderella was a . 
PARTICIPANT:	I guess you'd say she was a housekeeper or maid in … …i …i in that home that had some beautiful children . 
PARTICIPANT:	and …uh they … there was a party . 
PARTICIPANT:	and …uh I forget .  
INVESTIGATOR:	something about the prince got there and … and …uh thought she was very very beautiful . 
PARTICIPANT:	but we didn't know who she was . 
PARTICIPANT:	and then he found the shoe . 
PARTICIPANT:	or she left her shoe somewhere . 
PARTICIPANT:	and the story was that if the … if … if it was her shoe then the prince wanted to meet her or do something with her . 
PARTICIPANT:	but in any case they tried the shoe on all the women . 
PARTICIPANT:	and …uh she was the one who fit the shoe or the shoe fit her . 
PARTICIPANT:	and she went off with the prince . 
PARTICIPANT:	and they lived happily ever after . 
INVESTIGATOR:	thank_you very much . 
INVESTIGATOR:	a couple more things here . 
INVESTIGATOR:	but we're gonna do something a little bit different . 
INVESTIGATOR:	…um please tell me how you would make a peanut butter and jelly sandwich . 
PARTICIPANT:	oh great .  
PARTICIPANT:	yeah  well  …th …th and at this time this is getting near lunchtime . 
PARTICIPANT:	so  this is great .  
PARTICIPANT:	…uh yeah  I … I generally take …uh two pieces of bread . 
PARTICIPANT:	lay them down on a plate . 
PARTICIPANT:	I first … …um I first smear the peanut butter on, whether it's crunchy or … …s or …uh smooth . 
PARTICIPANT:	and then I put the jelly on it . 
PARTICIPANT:	put the other piece on top . 
PARTICIPANT:	unless I wanna really be brave and put more peanut butter on the other piece . 
PARTICIPANT:	I put …uh that on the top . 
PARTICIPANT:	cut it in half . 
PARTICIPANT:	take a napkin . 
PARTICIPANT:	sit down and enjoy myself . 
PARTICIPANT:	and I hope it's grape jelly . 
INVESTIGATOR:	you got it . 
```
