## Supplementary material for "Text dialogue analysis Based ChatGPT for Primary Screening of Mild Cognitive Impairment": Data(GPT4_vs_GPT3.5_model1-5): 157.txt

```
Cookie Theft Picture Description
Recall 1: George and Melanie: Just after Thanksgiving George Miller moved in with his son's family. His granddaughter, Melanie, enjoyed listening to the wonderful stories about his childhood in the city. She asked if they could visit the house where he had lived as a child. One Friday, George and Melanie set off on their trip. The streets were crowded and George held Melanie's hand tightly. The little girl was frightened of the noisy streets and, although she did not tell her grandfather, she was pleased to return to the country.
Recall 2: Uncle Bill and Johnny: Bill returned to the USA on 4 July. As with other relatives, his nephew Johnny welcomed him back very much. They used to spend happy times in the summer, like camping and fishing.
Sentence Construction task

INVESTIGATOR:	okay all of the action . 
PARTICIPANT:	okay .  
PARTICIPANT:	…uh we see a … …uh a …b little boy climbed up on a stool reaching for the cookie jar . 
PARTICIPANT:	and …uh the stool is about to or … is falling . 
PARTICIPANT:	…uh he is trying to get a cookie for himself and also one for his sister . 
PARTICIPANT:	…uh his sister is telling him to be very quiet . 
PARTICIPANT:	she's goin(g) shh . 
PARTICIPANT:	can't write that down .  
PARTICIPANT:	telling him to be quiet .  
PARTICIPANT:	and …uh let's see .  
PARTICIPANT:	in the meantime …uh the mother is washing the dishes or yes … washing dishes and the sink has …uh overflowed and …uh is pouring water on the floor . 
PARTICIPANT:	I don't think I see anything else .  
INVESTIGATOR:	well good, that's about all there is to see . 
PARTICIPANT:	okay .  

"
16:25
"
INVESTIGATOR:	anything at all that you can think of from the story . 
PARTICIPANT:	okay .  
PARTICIPANT:	…um …uh shortly after Thanksgiving , on a Friday I believe it was , George Miller moved to the country to … …m and moved in with his son and … …gr and grandchildren . 
PARTICIPANT:	…uh …uh his granddaughter …uh enjoyed listening to stories that … that her grandfather George had told about his life in the city . 
PARTICIPANT:	and …um finally one day  
PARTICIPANT:	this was all after Thanksgiving . 
PARTICIPANT:	finally one day …uh George decided to take his granddaughter Melanie to …uh …uh the city to show her around . 
PARTICIPANT:	and …uh they went . 
PARTICIPANT:	and she was very . 
PARTICIPANT:	this was her first trip to the city . 
PARTICIPANT:	she was very nervous about going . 
PARTICIPANT:	and once she got there …uh she was also very nervous because the streets were so crowded . 
PARTICIPANT:	and … …uh  but they did have a real nice time . 
PARTICIPANT:	and she enjoyed it very much . 
INVESTIGATOR:	okay good ! 
"
25:00
"
PARTICIPANT:	…uh shortly after Thanksgiving George Miller moved into his son's home or his daughter's home and … to live with his …uh …uh children and …uh their … …gr and his grandchildren . 
PARTICIPANT:	one of his grandchildren was a little girl by the name of  Melanie . 
PARTICIPANT:	and …uh Melanie loved to sit by the hour and listen to George tell stories of his life in the … …s in the big city . 
PARTICIPANT:	…uh finally …uh after George realized how much she enjoyed those stories he promised her that he would take her to … …s to the city to visit . 
PARTICIPANT:	…um I think it was around the Christmas holidays . 
PARTICIPANT:	and …uh she was all excited about going and had trouble sleeping at night the night before . 
PARTICIPANT:	and …uh was so excited . 
PARTICIPANT:	and they finally got to the city . 
PARTICIPANT:	and …uh she was very nervous because …uh the traffic . 
PARTICIPANT:	and there was so many people . 
PARTICIPANT:	and the streets were all jammed up . 
PARTICIPANT:	but she had a real  fantastic time seeing all the sights and things that George had told her about . 
PARTICIPANT:	and she was so excited to get home and tell her parents about her trip . 
INVESTIGATOR:	okay  good . 
PARTICIPANT:	there's probably things in there . 
 
INVESTIGATOR:	the first word is pencil . 
PARTICIPANT:	I sharpened my pencil last night . 
INVESTIGATOR:	okay . 
INVESTIGATOR:	tree . 
PARTICIPANT:	the cat hadta be rescued from the tree . 
INVESTIGATOR:	okay  now I'm gonna give you two words . 
INVESTIGATOR:	and I still want you to give me a simple sentence using both words . 
INVESTIGATOR:	okay  just use both words in one sentence . 
INVESTIGATOR:	child , hospital . 
PARTICIPANT:	the child was taken to the hospital . 
INVESTIGATOR:	cold , winter . 
PARTICIPANT:	last winter … last year was a very cold winter . 
INVESTIGATOR:	okay . 
INVESTIGATOR:	now I'm gonna give you three words . 
INVESTIGATOR:	again don't worry about the order just use all three in one sentence . 
INVESTIGATOR:	chair , doctor , sit . 
PARTICIPANT:	the doctor had me sit in the chair . 
INVESTIGATOR:	bureau , open , drawer . 
PARTICIPANT:	I left the drawer open on the bureau . 
INVESTIGATOR:	okay . 
INVESTIGATOR:	good . 
```
