## Supplementary material for "Text dialogue analysis Based ChatGPT for Primary Screening of Mild Cognitive Impairment": Data(GPT4_vs_GPT3.5_model1-5): 160.txt

```
Picture descriptions -- Cookie Theft, Cat Rescue, "Going and Coming" (Norman Rockwell)
Story narrative -- Cinderella
Procedural narrative -- Peanut butter and jelly sandwich
Personal narrative -- Hometown
"
INVESTIGATOR:	www .
INVESTIGATOR:	I'm gonna show you some different pictures . 
INVESTIGATOR:	and I'm gonna ask you to kind_of tell me about them in different ways . 
INVESTIGATOR:	so  are you able to see ? 
INVESTIGATOR:	it says. 
INVESTIGATOR:	picture description number one . 
INVESTIGATOR:	yeah . 
INVESTIGATOR:	okay . 
INVESTIGATOR:	so  can you see this picture okay ? 
PARTICIPANT:	yeah . 
"
INVESTIGATOR:	can you just tell me everything that you see going on in this picture ? 
PARTICIPANT:	well  there are at least two accidents about to happen or are happening . 
PARTICIPANT:	there's a boy falling off a stool . 
PARTICIPANT:	and he's gonna have a little problem . 
PARTICIPANT:	(be)cause the stool's pretty high . 
PARTICIPANT:	and then …I …I his mother is already got a problem because she's not paying attention to the sink . 
PARTICIPANT:	and …uh the water's overflowing onto the floor . 
PARTICIPANT:	there might be other problems that I don't notice .  
PARTICIPANT:	…uh but those are the two main ones .  
INVESTIGATOR:	okay . 
INVESTIGATOR:	…uh I'm gonna show you another picture . 
INVESTIGATOR:	and this time this picture tells a story . 
INVESTIGATOR:	so  I'd like you to tell me …um a story about what's happening in the picture that has a beginning a middle and an end . 
PARTICIPANT:	okay .  
PARTICIPANT:	well  a cat decides to climb up a tree and gets on a branch that it can't come down from . 
PARTICIPANT:	and then …uh the little girl comes along . 
PARTICIPANT:	and the dog comes along . 
PARTICIPANT:	and they  they both see the  …uh the cat . 
PARTICIPANT:	and they get their father . 
PARTICIPANT:	and the father climbs up the tree to try and get the cat . 
PARTICIPANT:	now you got two creatures stuck in the tree . 
PARTICIPANT:	and the bird is watching all of this . 
PARTICIPANT:	and somebody calls the fire department . 
PARTICIPANT:	and they come out with a ladder . 
PARTICIPANT:	and they're gonna rescue these two . 
PARTICIPANT:	end of story .  
INVESTIGATOR:	perfect . 
INVESTIGATOR:	alright  and for the next one I'm gonna have you do the same thing . 
INVESTIGATOR:	can you see this picture okay ? 
INVESTIGATOR:	it's like two in one . 
PARTICIPANT:	sure  it's Norman Rockwell .  
INVESTIGATOR:	yes . 
INVESTIGATOR:	so  if you could tell me a story about what's happening in this picture that has a beginning a middle and an end . 
PARTICIPANT:	huh .  
PARTICIPANT:	well  there is a family . 
PARTICIPANT:	and they're all loaded in the car . 
PARTICIPANT:	and they are on a field trip . 
PARTICIPANT:	they're … they're out enjoying the day . 
PARTICIPANT:	and they look comfortable . 
PARTICIPANT:	they look happy . 
PARTICIPANT:	…um they look like they're having a good time, including the dog . 
PARTICIPANT:	and they go to wherever they're going . 
PARTICIPANT:	and it looks like it's probably morning because it's nice sunny day . 
PARTICIPANT:	they go to wherever they're going . 
PARTICIPANT:	and then they turn around . 
PARTICIPANT:	and they're coming home . 
PARTICIPANT:	and they certainly look a_lot tireder than when they left . 
PARTICIPANT:	but it  it looks like it's dark or getting dark . 
PARTICIPANT:	and …um people  …uh the  the family's happy but <they're not>  they're not as alert as they were or as excited as they were or as animated as they were when they first left . 
PARTICIPANT:	end of story . 
INVESTIGATOR:	perfect . 
INVESTIGATOR:	and so  the next one I'm gonna have you tell me Firstname is one that you probably heard . 
INVESTIGATOR:	are you familiar with the story of Cinderella ? 
PARTICIPANT:	oh_man . 
PARTICIPANT:	…uh it's not. 
PARTICIPANT:	yeah  yeah  …y …. 
INVESTIGATOR:	…um I have some pictures that I can show you to jog your memory . 
PARTICIPANT:	it wasn't one that was read to me every night . 
INVESTIGATOR:	I have some pictures I can show you to jog your memory if you'd like . 
PARTICIPANT:	yeah  let's  let's have it . 
INVESTIGATOR:	okay . 
PARTICIPANT:	you want me to tell the story of Cinderella ? 
INVESTIGATOR:	yeah . 
INVESTIGATOR:	so  after I show you these pictures to kind_of just help you remember what it's about, I'm gonna have you tell me the story . 
PARTICIPANT:	so  I can't tell it as you show me the pictures ? 
PARTICIPANT:	oh crumb , Anna . 
PARTICIPANT:	this was fun . 
INVESTIGATOR:	alright  here are some pictures . 
INVESTIGATOR:	there's quite a few „ so . 
INVESTIGATOR:	alright  did that help ? 
PARTICIPANT:	yes  definitely . 
INVESTIGATOR:	alright . 
PARTICIPANT:	shall we ? 
INVESTIGATOR:	absolutely . 
PARTICIPANT:	once upon a time there was a girl named Cinderella . 
PARTICIPANT:	and she lived with her sisters and her mother . 
PARTICIPANT:	and she hadta do all the work . 
PARTICIPANT:	and …uh her sisters were getting ready for a ball . 
PARTICIPANT:	and she was not invited . 
PARTICIPANT:	so …um I guess a fairy came along and helped her get all dooded …n part up …uh for the ball, unknown to her sisters . 
PARTICIPANT:	and she goes to the ball and looks really beautiful and pretty and everything . 
PARTICIPANT:	and meets the prince and dances with the prince . 
PARTICIPANT:	however there is …uh a limit to this …uh situation . 
PARTICIPANT:	she has gotta be home by twelve which is appropriate for a young lady like her . 
PARTICIPANT:	so  she …uh races to her pumpkin mobile and gets home on time but in the process loses her glass slipper . 
PARTICIPANT:	so  …uh the prince being gobsmacked by this young lady has some clue as to who this might be . 
PARTICIPANT:	and so  he's going all around trying to find the foot that fits . 
PARTICIPANT:	and he finally finds Cinderella . 
PARTICIPANT:	and they  …uh they kinda get hooked up , I guess , and live happily ever after . 
INVESTIGATOR:	perfect . 
INVESTIGATOR:	so  what I'm gonna have you do next Firstname is a little bit different . 
INVESTIGATOR:	can you just tell me how you would make a peanut butter and jelly sandwich ? 
PARTICIPANT:	yeah  how I would ?  
INVESTIGATOR:	yeah . 
PARTICIPANT:	well  you get the bread and the peanut butter and the jelly out . 
PARTICIPANT:	you toast the bread . 
PARTICIPANT:	…um …marg well  you put butter or …o olive oil on the bread lightly . 
PARTICIPANT:	and then you put the peanut butter on . 
PARTICIPANT:	and then you put the jelly on . 
PARTICIPANT:	not too much je(lly) . 
PARTICIPANT:	and you put two pieces of bread together . 
PARTICIPANT:	and you eat it . 
INVESTIGATOR:	perfect . 
```
