## Supplementary material for "Text dialogue analysis Based ChatGPT for Primary Screening of Mild Cognitive Impairment": Data(GPT4_vs_GPT3.5_model1-5): 162.txt

```
Cookie Theft Picture Description
Recall 1: George and Melanie: Just after Thanksgiving George Miller moved in with his son's family. His granddaughter, Melanie, enjoyed listening to the wonderful stories about his childhood in the city. She asked if they could visit the house where he had lived as a child. One Friday, George and Melanie set off on their trip. The streets were crowded and George held Melanie's hand tightly. The little girl was frightened of the noisy streets and, although she did not tell her grandfather, she was pleased to return to the country.
Recall 2: Uncle Bill and Johnny: Bill returned to the USA on 4 July. As with other relatives, his nephew Johnny welcomed him back very much. They used to spend happy times in the summer, like camping and fishing.
Sentence Construction task

INVESTIGATOR:	let's just take a look at that picture . 
INVESTIGATOR:	and tell me everything that you see happening in that picture . 
INVESTIGATOR:	everything that's going on there . 
PARTICIPANT:	(o)kay .  
PARTICIPANT:	there are three persons in the kitchen . 
PARTICIPANT:	the little girl is instructing the little boy to take cookies out_of the cookie jar on the second …uh shelf of the cupboard . 
PARTICIPANT:	and at the same time his …uh stool that he's standing on is about to collapse . 
PARTICIPANT:	the mother apparently is …uh doing dishes and …uh looking out the windo(w) . 
PARTICIPANT:	has the faucet …ro …uh on in the sink .  
PARTICIPANT:	and the … apparently the plug is in and the water is cascading over the kitchen floor . 
PARTICIPANT:	and …uh it must be a warm sunny day because the windo(w) is open . 
PARTICIPANT:	and I can see the shrubbery and what appears to be the end of the house maybe a garage door . 
PARTICIPANT:	and on the counter there are dishes that the mother has either washed or …ha has dried and …uh is still washing a plate . 
INVESTIGATOR:	okay . 
INVESTIGATOR:	thanks . 

"
4:25
"
INVESTIGATOR:	okay  tell me everything you can about that story . 
PARTICIPANT:	oh  George Miller and his daughter Melody set off  to show her her grandparent's home in the country . 
PARTICIPANT:	…uh prior to that they did a_little shopping . 
PARTICIPANT:	and that's about all I can remember .  
INVESTIGATOR:	okay .
"
13:45
" 
INVESTIGATOR:	alright  remember that little story I read to you awhile ago ? 
INVESTIGATOR:	I read you a short story . 
INVESTIGATOR:	right after I finished reading the story I asked for you to tell me everything you could about it . 
INVESTIGATOR:	you told me some things about the story . 
PARTICIPANT:	you see why I'm here , don't you  .  
PARTICIPANT:	Bob and …uh …hm … 
PARTICIPANT:	can't think of it .  
PARTICIPANT:	…uh it's … it's … it's … it's  escaped me  entirely .  
INVESTIGATOR:	can you tell me any names ? 
INVESTIGATOR:	or where they went ? 
INVESTIGATOR:	or what they did or anything like that ? 
PARTICIPANT:	there were two boys , Bob and somebody . 
PARTICIPANT:	but  that's all … about all I can … 
INVESTIGATOR:	okay  how_about this . 
INVESTIGATOR:	I'm going to ask you some questions about the story maybe it'll  bring something to mind . 
INVESTIGATOR:	first one, who was the story about ? 
INVESTIGATOR:	you said Bob . 
INVESTIGATOR:	what time of year did George move in with his son's family ? 
PARTICIPANT:	fall . 
INVESTIGATOR:	what were George's stories about ? 
PARTICIPANT:	I have no idea .  
INVESTIGATOR:	what did Melanie ask George to do ? 
PARTICIPANT:	don't know .  
INVESTIGATOR:	okay  why did George hold Melanie's hand tightly ? 
PARTICIPANT:	don't know .  
INVESTIGATOR:	okay  why did Melanie not like the city ? 
PARTICIPANT:	don't know .  
INVESTIGATOR:	okay . 

INVESTIGATOR:	alright  I'm gonna give you some words and I want you to make up short sentences … short complete sentences using these words . 
INVESTIGATOR:	put the word pencil in a sentence . 
PARTICIPANT:	the pencil was on the desk . 
INVESTIGATOR:	tree . 
PARTICIPANT:	trees grow very tall in Pennsylvania . 
INVESTIGATOR:	I'll give you two words now . 
INVESTIGATOR:	child and hospital . 
PARTICIPANT:	the child was taken to the hospital after being struck by a car . 
INVESTIGATOR:	… cold and winter . 
PARTICIPANT:	it was a cold win(t)er day when the mill burned down . 
INVESTIGATOR:	 I'll give you three words now . 
INVESTIGATOR:	chair , doctor and sit . 
PARTICIPANT:	 the doctor asked me to sit in his chair . 
INVESTIGATOR:	bureau , open and drawer . 
PARTICIPANT:	in the bureau there was an open  drawer . 
```
