## Supplementary material for "Text dialogue analysis Based ChatGPT for Primary Screening of Mild Cognitive Impairment": Data(GPT4_vs_GPT3.5_model1-5): 164.txt

```
Cookie Theft Picture Description
Recall 1: George and Melanie: Just after Thanksgiving George Miller moved in with his son's family. His granddaughter, Melanie, enjoyed listening to the wonderful stories about his childhood in the city. She asked if they could visit the house where he had lived as a child. One Friday, George and Melanie set off on their trip. The streets were crowded and George held Melanie's hand tightly. The little girl was frightened of the noisy streets and, although she did not tell her grandfather, she was pleased to return to the country.
Recall 2: Uncle Bill and Johnny: Bill returned to the USA on 4 July. As with other relatives, his nephew Johnny welcomed him back very much. They used to spend happy times in the summer, like camping and fishing.
Sentence Construction task

INVESTIGATOR:	picture . 
PARTICIPANT:	well  the boy is taking cookies out_o(f) the cookie jar . 
PARTICIPANT:	and he's handing one to his sister as he almost falls off his stool . 
PARTICIPANT:	and he has knocked the lid off the cookie jar . 
PARTICIPANT:	and the mother is washing dishes . 
PARTICIPANT:	and she has let the sink overflow . 
PARTICIPANT:	and she's standing in a puddle . 
PARTICIPANT:	and …d window is open .  
PARTICIPANT:	and …uh there's a view of the back of the house with a hedge and a nice walk and a grassy area . 
PARTICIPANT:	and the curtains are blowing in the wind . 
PARTICIPANT:	and she's standing in a puddle . 
PARTICIPANT:	and so that's about all .  
INVESTIGATOR:	okay  that's fine . 

PARTICIPANT:	well  it was on the fourth of July in a certain year when uncle it wouldn't … the family awaited the arrival of uncle Bill who had …um been a great friend . 
PARTICIPANT:	and all the nephews liked him . 
PARTICIPANT:	and …uh one particular nephew had gone camping with him …uh on a river . 
PARTICIPANT:	and they had done some fishing and fish . 
INVESTIGATOR:	okay  good . 
"
8:25
"
INVESTIGATOR:	I'll leave the taperecorder on now . 
INVESTIGATOR:	and I'd like you to tell me . 
INVESTIGATOR:	think back to the story that I read you a little while ago and tell me everything you can think of from that story . 
PARTICIPANT:	you told me a couple stories , didn't you ?  
INVESTIGATOR:	no . 
INVESTIGATOR:	just one story . 
INVESTIGATOR:	I read you a short little story . 
INVESTIGATOR:	and after I was through reading the story to you I asked you to remember as much as you could think of . 
INVESTIGATOR:	can you think back ? 
INVESTIGATOR:	say what you're thinking . 
PARTICIPANT:	well  it was a story about …s uncle Jake coming to visit . 
PARTICIPANT:	and the nephew remembered this uncle because the uncle had taken him on a little vacation trip . 
PARTICIPANT:	and I think they used a …m canoe or a small boat and caught some fish . 
INVESTIGATOR:	okay . 
INVESTIGATOR:	I'm going to ask you some questions about the story see if you can remember any of the answers . 
INVESTIGATOR:	can you tell me the names of the people in this story ? 
PARTICIPANT:	…um  I … …uh maybe someone was called Jeff . 
INVESTIGATOR:	okay . 
PARTICIPANT:	or  I …c …uh  Max maybe . 
INVESTIGATOR:	okay . 
INVESTIGATOR:	how … what time of the year was it when Bill returned to the states ? 
PARTICIPANT:	I'm gonna say fall . 
INVESTIGATOR:	okay . 
INVESTIGATOR:	how long had Bill been away ? 
PARTICIPANT:	I'm gonna say for many months . 
INVESTIGATOR:	who was eagerly awaiting his return ? 
PARTICIPANT:	his nephew . 
INVESTIGATOR:	mhm . 
INVESTIGATOR:	Johnny could remember one weekend he and Bill had spent together . 
INVESTIGATOR:	what did they do that weekend ? 
PARTICIPANT:	they … …w well  at camping fishing I'll call it . 
INVESTIGATOR:	what time of the year was it ? 
PARTICIPANT:	hm  I'll say summer . 
INVESTIGATOR:	mhm . 
INVESTIGATOR:	okay  good . 
PARTICIPANT:	sure .  

INVESTIGATOR:	okay . 
INVESTIGATOR:	I'm gonna show xxx pencil . 
PARTICIPANT:	I hold a pencil in my hand . 
INVESTIGATOR:	tree . 
PARTICIPANT:	…uh I have an oak tree in my front yard . 
INVESTIGATOR:	now I'm gonna give you two words . 
INVESTIGATOR:	don't worry about the order that I give them to you in . 
INVESTIGATOR:	just use both of them in one short simple sentence . 
PARTICIPANT:	mhm .  
INVESTIGATOR:	child , hospital . 
PARTICIPANT:	the child is in the hospital . 
INVESTIGATOR:	cold , winter . 
PARTICIPANT:	…uh the … the temperature gets …uh very low on a cold day in the winter . 
INVESTIGATOR:	… (o)kay now I'm gonna to give you three words . 
INVESTIGATOR:	don't worry about the order that I give them to you in . 
INVESTIGATOR:	just use all three of them in one short simple sentence . 
PARTICIPANT:	mhm .  
INVESTIGATOR:	chair , doctor , sit . 
PARTICIPANT:	the doctor sits in a chair at …uh his …uh desk period . 
INVESTIGATOR:	bureau , open , drawer . 
PARTICIPANT:	…uh I opened the …bur door to my bureau to get handkerchiefs . 
INVESTIGATOR:	okay . 
```
