## Supplementary material for "Text dialogue analysis Based ChatGPT for Primary Screening of Mild Cognitive Impairment": Data(GPT4_vs_GPT3.5_model1-5): 166.txt

```
Cookie Theft Picture Description
Recall 1: George and Melanie: Just after Thanksgiving George Miller moved in with his son's family. His granddaughter, Melanie, enjoyed listening to the wonderful stories about his childhood in the city. She asked if they could visit the house where he had lived as a child. One Friday, George and Melanie set off on their trip. The streets were crowded and George held Melanie's hand tightly. The little girl was frightened of the noisy streets and, although she did not tell her grandfather, she was pleased to return to the country.
Recall 2: Uncle Bill and Johnny: Bill returned to the USA on 4 July. As with other relatives, his nephew Johnny welcomed him back very much. They used to spend happy times in the summer, like camping and fishing.
Sentence Construction task

INVESTIGATOR:	alright . 
INVESTIGATOR:	now I would like for you to take a look at this picture . 
INVESTIGATOR:	take a look at that picture and tell me what you see going on in there . 
INVESTIGATOR:	tell me everything that's happening in that picture . 
PARTICIPANT:	the boy is reaching for a cookie jar but the stool is falling . 
PARTICIPANT:	he was getting a cookie for his sister and for himself . 
PARTICIPANT:	oh_my_gosh look at the sink is overflowing . 
PARTICIPANT:	and at the time she's dryin(g) a dish . 
PARTICIPANT:	I don't know why she didn't turn the water off .  
PARTICIPANT:	now what else did … what did you tell me ?  
INVESTIGATOR:	just what's happening that's all . 

"
6:25
"
PARTICIPANT:	George Miller moved in with his family  …um  in the country . 
PARTICIPANT:	and  he missed the city and took his granddaughter Melanie to the city . 
PARTICIPANT:	and she was glad to get back to the country . 
INVESTIGATOR:	alright . 
PARTICIPANT:	and that's all I can .  
INVESTIGATOR:	okay  that's good . 
"
14:00
"
INVESTIGATOR:	awhile back Missus_Lastname I read you a short story . 
INVESTIGATOR:	and after I was finished reading the story I asked you to tell me everything you could recall from that story . 
PARTICIPANT:	oh_gosh .  
INVESTIGATOR:	can you tell me everything you can remember about that story now ? 
PARTICIPANT:	a grandfather moved in with his  family . 
INVESTIGATOR:	mhm . 
PARTICIPANT:	I don't remember if it was a son or a daughter . 
PARTICIPANT:	who's … which one it was .  
PARTICIPANT:	it's your daughter . 
PARTICIPANT:	and he …uh  had always lived in the country . 
PARTICIPANT:	and he took his granddaughter back there . 
PARTICIPANT:	and she was eager to get back to the city . 
PARTICIPANT:	so  they went back to the city . 
INVESTIGATOR:	okay  good . 

INVESTIGATOR:	the word is pencil . 
PARTICIPANT:	I would like to have a lead pencil . 
INVESTIGATOR:	do the same thing with this word . 
INVESTIGATOR:	tree . 
PARTICIPANT:	the tree is blossoming . 
INVESTIGATOR:	I'm going to give you two words now . 
INVESTIGATOR:	and I still want you to put them in a brief simple sentence . 
INVESTIGATOR:	it doesn't matter what order you use them in . 
INVESTIGATOR:	child and hospital . 
PARTICIPANT:	I hope my child doesn't hafta go to the hospital . 
INVESTIGATOR:	I'm sorry could you say that ? 
PARTICIPANT:	I hope my child doesn't hafta go to the hospital ! 
PARTICIPANT:	I shouldn't say that (be)cause we have a daughter who's pregnant .  
PARTICIPANT:	and I do want her to go to the hospital .  
INVESTIGATOR:	…
INVESTIGATOR:	alright . 
INVESTIGATOR:	cold and winter . 
INVESTIGATOR:	put those in a sentence . 
PARTICIPANT:	okay then .  
PARTICIPANT:	this winter has been a very cold one . 
INVESTIGATOR:	I'm going to give you three words now . 
INVESTIGATOR:	and I still want you to put them in a brief sentence . 
INVESTIGATOR:	chair , doctor and sit . 
PARTICIPANT:	the doctor said I . 
PARTICIPANT:	I sat in the chair by a … the doctor . 
PARTICIPANT:	brief .  
PARTICIPANT:	I'm not …  
PARTICIPANT:	I forgot to try make (th)em brief .  
INVESTIGATOR:	that's fine . 
INVESTIGATOR:	bureau , open and drawer . 
PARTICIPANT:	the bureau drawer stands open . 
```
